# Social multipliers and the Covid-19 epidemic: Analysis through constrained maximum entropy modeling

**DOI:** 10.1101/2020.09.01.20185868

**Authors:** Duncan K. Foley

## Abstract

Social multipliers occur when individuals’ actions influence other individuals’ actions so as to lead to amplified aggregate effects. Epidemic infections offer a dramatic example of this phenomenon since individual actions such as social distancing and masking that have small effects on individual risk can have very large effects in reducing rates of infection when they are widely adopted. This paper uses the info-metric method of constrained maximum entropy modeling to estimate the impact of social multiplier effects in the Covid-19 epidemic with a model that infers the length of infection, the rate of mortality, the base infection factor, and reductions in the infection factor due to changes in social behavior from data on daily infections and deaths. When the model takes account of the rate of reporting of infections, it produces two scenarios of epidemic dynamics: one in which reporting is low, under 10%, the estimated infection is correspondingly large, and immunity effects play a significant role in stabilizing the epidemic; and a second where reporting rates are close to 100%, and the epidemic is controlled mostly by changes in social behavior.

## Supplementary material for "Social multipliers and the Covid-19 epidemic: Analysis through constrained maximum entropy modeling": Updated Mathematica notebook for CME modeling: EpidemicCMEModel20201127.nb (part 1 of 3)

```
(* Content-type: application/vnd.wolfram.mathematica *)

(*** Wolfram Notebook File ***)
(* http://www.wolfram.com/nb *)

(* CreatedBy='Mathematica 12.1' *)

(*CacheID: 234*)
(* Internal cache information:
NotebookFileLineBreakTest
NotebookFileLineBreakTest
NotebookDataPosition[       158,          7]
NotebookDataLength[   2212962,      45134]
NotebookOptionsPosition[   2192839,      44782]
NotebookOutlinePosition[   2193757,      44812]
CellTagsIndexPosition[   2193639,      44806]
WindowFrame->Normal*)

(* Beginning of Notebook Content *)
Notebook[{

Cell[CellGroupData[{
Cell["\<\
Covid epidemic analysis through constrained maximum entropy modeling\
\>", "Title",
 CellChangeTimes->{{3.7993168808906307`*^9, 
  3.799316903328664*^9}},ExpressionUUID->"3fd26665-c584-4518-96ae-\
caca5f7ad666"],

Cell["Duncan K. Foley", "Author",
 CellChangeTimes->{{3.7993169110892897`*^9, 
  3.799316915948642*^9}},ExpressionUUID->"bc5dd66e-6f87-4e9c-97e8-\
27215518a431"],

Cell[CellGroupData[{

Cell["Epidemic modeling", "Section",
 CellChangeTimes->{{3.799316980515148*^9, 3.799316982672311*^9}, {
  3.799317319370482*^9, 3.799317320963726*^9}, {3.805627454643907*^9, 
  3.805627458045334*^9}},ExpressionUUID->"76041ec7-b172-4948-9272-\
cbd25fa0f137"],

Cell[CellGroupData[{

Cell["SIR Model", "Subsection",
 CellChangeTimes->{{3.800269850489936*^9, 3.8002698607131567`*^9}, 
   3.8005235119993763`*^9, {3.802613831449984*^9, 
   3.802613833419265*^9}},ExpressionUUID->"a6b30896-4a5e-4def-a318-\
815af3595059"],

Cell[TextData[{
 "On a given day of an epidemic ",
 Cell[BoxData[
  FormBox[
   RowBox[{
    RowBox[{"t", "=", "1"}], ",", "\[Ellipsis]", ",", "T"}], 
   TraditionalForm]],ExpressionUUID->"a1ac7be8-6a4e-40c8-a7c1-c69f6d361bab"],
 ", let ",
 Cell[BoxData[
  FormBox[
   RowBox[{
    SubscriptBox["S", 
     RowBox[{"t", " "}]], "\[GreaterEqual]", "0"}], TraditionalForm]],
  ExpressionUUID->"a68349c7-1067-4c94-b560-da6b7a30fbee"],
 " be the proportion of a population uninfected and therefore susceptible, ",
 Cell[BoxData[
  FormBox[
   RowBox[{
    SubscriptBox["F", "t"], "\[GreaterEqual]", "0"}], TraditionalForm]],
  ExpressionUUID->"accbe9a1-45cc-4a44-900a-60b3ad5b866e"],
 " the proportion of the population infected and infectious, and ",
 Cell[BoxData[
  FormBox[
   RowBox[{
    SubscriptBox["R", 
     RowBox[{"t", " "}]], "=", 
    RowBox[{"1", "-", 
     RowBox[{"(", 
      RowBox[{
       SubscriptBox["S", 
        RowBox[{"t", " "}]], "+", 
       SubscriptBox["F", "t"]}], ")"}]}]}], TraditionalForm]],ExpressionUUID->
  "42377bbf-c3e7-482e-af5c-54f24b45a78b"],
 " the proportion of the population either recovered or died, and therefore \
unsusceptible. ",
 Cell[BoxData[
  FormBox["T", TraditionalForm]],ExpressionUUID->
  "c3eefdb2-8109-4deb-a97d-9573341fd7b2"],
 " is the number of days over which the model tracks the epidemic, starting \
from day ",
 Cell[BoxData[
  FormBox["1", TraditionalForm]],ExpressionUUID->
  "b31cdfc9-5a56-47b9-ad37-12d39d1ab753"],
 "."
}], "Text",
 CellChangeTimes->{{3.799851690083973*^9, 3.799851976633113*^9}, {
  3.799852022010642*^9, 3.799852095252915*^9}, {3.799853075570273*^9, 
  3.799853096671115*^9}, {3.7998550523747168`*^9, 3.7998550836622*^9}, {
  3.79992485560188*^9, 3.799924893649055*^9}, {3.8005235249343557`*^9, 
  3.800523653320486*^9}, {3.802426152724687*^9, 3.8024262173932667`*^9}, {
  3.802449861093199*^9, 3.802449864260113*^9}, {3.802449911987554*^9, 
  3.8024499119876633`*^9}, {3.8026138395806313`*^9, 3.802613864018725*^9}, {
  3.806245173010233*^9, 3.806245173726452*^9}, {3.8095112327888937`*^9, 
  3.8095112498924217`*^9}},ExpressionUUID->"ef2a72c0-e19a-41b7-865e-\
d05d53a6c133"],

Cell[TextData[{
 "Let ",
 Cell[BoxData[
  FormBox[
   SubscriptBox["x", "t"], TraditionalForm]],ExpressionUUID->
  "6b7f9190-8ff1-4ed2-96f5-864e92a946d5"],
 " and ",
 Cell[BoxData[
  FormBox[
   SubscriptBox["z", "t"], TraditionalForm]],ExpressionUUID->
  "e064c5ad-7578-4514-b9ac-8038fed4efb3"],
 " be the reported number of the population of reported newly infected and \
dying on day ",
 Cell[BoxData[
  FormBox["t", TraditionalForm]],ExpressionUUID->
  "83d94bb3-7302-4035-8be4-63805f281d6b"],
 "."
}], "Text",
 InitializationCell->True,
 CellChangeTimes->{{3.799336915813554*^9, 3.799336985599264*^9}, {
   3.7998521136479597`*^9, 3.799852135743318*^9}, {3.7998523870952797`*^9, 
   3.7998523887723227`*^9}, {3.79985253033076*^9, 3.7998525740744953`*^9}, {
   3.79985260558952*^9, 3.799852713995131*^9}, {3.799924914035906*^9, 
   3.79992491403609*^9}, 3.800269936098907*^9, {3.805624492172676*^9, 
   3.805624521538632*^9}, {3.8062451885849047`*^9, 3.8062451885850163`*^9}, {
   3.809511259082077*^9, 
   3.8095112613996897`*^9}},ExpressionUUID->"bff74842-4caf-4a1e-a42b-\
9735015ecd90"],

Cell["These variables follow the deterministic laws:", "Text",
 CellChangeTimes->{{3.799317653346192*^9, 3.799317905772499*^9}, {
   3.7993179754568863`*^9, 3.7993180074416018`*^9}, {3.799318050515956*^9, 
   3.799318065401565*^9}, {3.7993181270454817`*^9, 3.799318129886065*^9}, {
   3.799318317683654*^9, 3.7993183379524183`*^9}, {3.799332936862281*^9, 
   3.7993329567616777`*^9}, {3.799334426862962*^9, 3.799334473539023*^9}, {
   3.7993345664111834`*^9, 3.7993346803473454`*^9}, {3.799336594708994*^9, 
   3.799336669964725*^9}, {3.799336706748905*^9, 3.799336720688094*^9}, {
   3.799852186695518*^9, 3.799852235252507*^9}, 3.800269944200326*^9, {
   3.800351835886693*^9, 3.800351852502083*^9}, {3.806245265730275*^9, 
   3.806245268275012*^9}, {3.80951127659753*^9, 
   3.8095112800298653`*^9}},ExpressionUUID->"5cb14ee9-06d9-4cf7-980e-\
f95fbf67d0e1"],

Cell[BoxData[{
 FormBox[
  RowBox[{
   RowBox[{
    SubscriptBox["S", 
     RowBox[{"t", "+", "1"}]], "=", 
    RowBox[{
     SubscriptBox["S", "t"], "(", 
     RowBox[{"1", "-", 
      RowBox[{
       SubscriptBox["r", "t"], 
       SubscriptBox["F", "t"]}]}], ")"}]}], ",", " ", 
   RowBox[{"t", "=", "1"}], ",", "\[Ellipsis]", ",", 
   RowBox[{"T", "-", "1"}]}], TraditionalForm], "\[IndentingNewLine]", 
 FormBox[
  RowBox[{
   RowBox[{
    SubscriptBox["F", 
     RowBox[{"t", "+", "1"}]], "=", 
    RowBox[{
     RowBox[{
      RowBox[{"(", 
       RowBox[{"1", "-", "d", "-", "m"}], ")"}], 
      SubscriptBox["F", 
       RowBox[{"t", " "}]]}], "+", 
     RowBox[{
      SubscriptBox["r", "t"], 
      SubscriptBox["S", "t"], 
      SubscriptBox["F", "t"]}]}]}], ",", " ", 
   RowBox[{"t", "=", "1"}], ",", "\[Ellipsis]", ",", 
   RowBox[{"T", "-", "1"}]}], TraditionalForm], "\[IndentingNewLine]", 
 FormBox[
  RowBox[{
   RowBox[{
    RowBox[{
     SubscriptBox["R", 
      RowBox[{"t", "+", "1"}]], "=", 
     RowBox[{
      SubscriptBox["R", "t"], "+", 
      RowBox[{
       RowBox[{"(", 
        RowBox[{"d", "+", "m"}], ")"}], " ", 
       SubscriptBox["F", "t"]}]}]}], ",", 
    RowBox[{"t", "=", "1"}], ",", "\[Ellipsis]", ",", "T"}], " "}], 
  TraditionalForm], "\[IndentingNewLine]", 
 FormBox[
  RowBox[{
   RowBox[{
    SubscriptBox["x", "t"], "=", 
    RowBox[{"b", " ", 
     SubscriptBox["r", "t"], 
     SubscriptBox["S", "t"], 
     SubscriptBox["F", "t"]}]}], ",", 
   RowBox[{"t", "=", "1"}], ",", "\[Ellipsis]", ",", "T"}], 
  TraditionalForm], "\[LineSeparator]", 
 FormBox[
  RowBox[{
   SubscriptBox["z", "t"], "=", " ", 
   RowBox[{"d", " ", 
    SubscriptBox["F", "t"]}]}], TraditionalForm]}], "DisplayFormulaNumbered",
 CellChangeTimes->{{3.7993181442558393`*^9, 3.799318169543936*^9}, {
   3.7993182170088167`*^9, 3.79931830102871*^9}, {3.799318354914938*^9, 
   3.799318388599782*^9}, {3.799318432844041*^9, 3.799318525150504*^9}, {
   3.799318561189793*^9, 3.7993186510231*^9}, 3.799318682397876*^9, {
   3.799318724377913*^9, 3.799318740074378*^9}, {3.799318779141725*^9, 
   3.7993187836766376`*^9}, {3.799318936388907*^9, 3.799318940964707*^9}, {
   3.799319073673718*^9, 3.799319089679654*^9}, {3.7993196372208548`*^9, 
   3.799319644112624*^9}, {3.799319820816779*^9, 3.799319826667296*^9}, {
   3.7993199615442677`*^9, 3.799320000812869*^9}, {3.79932011109081*^9, 
   3.799320111524971*^9}, {3.799332474572571*^9, 3.7993324844676437`*^9}, {
   3.7993325339607153`*^9, 3.79933257328974*^9}, {3.7993326189804173`*^9, 
   3.799332738686508*^9}, {3.7993327904515944`*^9, 3.799332803845665*^9}, 
   3.799332866432068*^9, {3.799332897123415*^9, 3.799332910037045*^9}, 
   3.79933299009451*^9, {3.7993330383844547`*^9, 3.799333043670163*^9}, {
   3.7993331058872643`*^9, 3.799333122213735*^9}, {3.799333652932955*^9, 
   3.7993336956150627`*^9}, {3.7993341200385513`*^9, 
   3.7993341390309258`*^9}, {3.799334174675693*^9, 3.799334175379486*^9}, {
   3.799334692216935*^9, 3.799334733318969*^9}, {3.79933477571738*^9, 
   3.799334830791367*^9}, {3.7993349962240477`*^9, 3.799335000697694*^9}, {
   3.799335086556732*^9, 3.799335145821001*^9}, {3.79933535037379*^9, 
   3.799335380971232*^9}, {3.799335424970058*^9, 3.7993354374775047`*^9}, 
   3.799335476653756*^9, {3.799335590825388*^9, 3.79933560697274*^9}, {
   3.799335723337521*^9, 3.799335728127314*^9}, {3.799335819912113*^9, 
   3.799335831951182*^9}, {3.799335865280904*^9, 3.799335877475116*^9}, {
   3.799335930619153*^9, 3.799335932824353*^9}, {3.799335969139759*^9, 
   3.799336048125968*^9}, {3.799336736530797*^9, 3.799336895033689*^9}, {
   3.799337042907008*^9, 3.79933710668332*^9}, {3.799337140832182*^9, 
   3.7993373026610126`*^9}, {3.7993374342928867`*^9, 3.799337467806486*^9}, {
   3.7993376272349443`*^9, 3.799337647179994*^9}, 3.799337735052964*^9, {
   3.799338053524291*^9, 3.799338061643063*^9}, {3.7993380986896973`*^9, 
   3.7993381037598877`*^9}, {3.79933819580836*^9, 3.799338266140308*^9}, 
   3.7993382962475967`*^9, {3.7998522621887093`*^9, 3.7998523324561453`*^9}, {
   3.7998524070239773`*^9, 3.7998525098163233`*^9}, {3.799852811834425*^9, 
   3.7998528710864887`*^9}, 3.799852951392221*^9, {3.799853111971181*^9, 
   3.799853198954576*^9}, {3.799853238197647*^9, 3.799853257777152*^9}, {
   3.7998532964840193`*^9, 3.799853395636285*^9}, {3.799853428792603*^9, 
   3.7998537073351383`*^9}, {3.7998537674776573`*^9, 3.799853783860619*^9}, 
   3.799853977876298*^9, {3.799854278959063*^9, 3.799854387924777*^9}, {
   3.799855122862122*^9, 3.79985564644623*^9}, {3.7998556776714373`*^9, 
   3.799855707175066*^9}, {3.7998562904889708`*^9, 3.799856311551639*^9}, {
   3.799924712319564*^9, 3.799924814159605*^9}, {3.799924927563211*^9, 
   3.799925016313521*^9}, {3.799925064194688*^9, 3.7999250828080463`*^9}, {
   3.80011365638949*^9, 3.8001137455885363`*^9}, {3.8001137781253347`*^9, 
   3.80011391992766*^9}, {3.800269950450231*^9, 3.800270022423847*^9}, {
   3.8005236851702023`*^9, 3.800523967612678*^9}, {3.801047277973153*^9, 
   3.8010472942263613`*^9}, {3.801303815510988*^9, 3.801303825746202*^9}, {
   3.8014846620841103`*^9, 3.80148467671105*^9}, 3.801484715431837*^9, {
   3.8014849716000767`*^9, 3.8014850860157623`*^9}, {3.801820806226028*^9, 
   3.8018208090397043`*^9}, {3.802426252626156*^9, 3.802426433209321*^9}, {
   3.8024265966493597`*^9, 3.802426601838079*^9}, {3.802426634484569*^9, 
   3.8024267842277184`*^9}, {3.8024268160048227`*^9, 3.802426871710486*^9}, 
   3.8024269137428637`*^9, {3.8025191136802397`*^9, 3.8025191949176064`*^9}, {
   3.802519337522873*^9, 3.802519365796482*^9}, {3.802613880901671*^9, 
   3.8026139122822742`*^9}, {3.803638122891407*^9, 3.803638131040317*^9}, {
   3.8056245330773783`*^9, 3.805624579023096*^9}, {3.806245241459334*^9, 
   3.806245262089691*^9}, {3.8157431977342787`*^9, 3.815743255570159*^9}, {
   3.81574330937983*^9, 3.815743309615418*^9}},
 CellTags->
  "eq:constraints",ExpressionUUID->"a542020f-cc02-44e8-a9fc-77e221dd232f"],

Cell[TextData[{
 "Here ",
 Cell[BoxData[
  FormBox[
   SubscriptBox["r", "t"], TraditionalForm]],ExpressionUUID->
  "15d11948-2dde-4d86-8f1e-084727b7e902"],
 " is the infection rate for an encounter between a susceptible and infected \
person given the pattern of social behavior at day ",
 Cell[BoxData[
  FormBox["t", TraditionalForm]],ExpressionUUID->
  "8976976b-8f8e-4869-ab6c-041521d8dd9c"],
 ", ",
 Cell[BoxData[
  FormBox[
   RowBox[{" ", "m"}], TraditionalForm]],ExpressionUUID->
  "98cdd16a-820f-4805-aecb-ecdde7019b58"],
 " and ",
 Cell[BoxData[
  FormBox["d", TraditionalForm]],ExpressionUUID->
  "d766b183-4615-48a5-9ba1-10e4e6170f70"],
 " are the recovery and death rates for infections, which apply uniformly to \
the current infected population. ",
 Cell[BoxData[
  FormBox["b", TraditionalForm]],
  FormatType->"TraditionalForm",ExpressionUUID->
  "16b54646-5c04-48e7-9cd0-c032ca1b7640"],
 " is the proportion of actual infections that are reported in the data."
}], "Text",
 CellChangeTimes->{{3.799318686102036*^9, 3.799318711140531*^9}, {
   3.799318745642873*^9, 3.799318760315237*^9}, {3.7993187913209333`*^9, 
   3.7993188218648767`*^9}, {3.7993188651369333`*^9, 3.799318885598815*^9}, {
   3.799318949909048*^9, 3.799318960434826*^9}, {3.799319679750256*^9, 
   3.7993197741475983`*^9}, {3.799319840800179*^9, 3.799319928411767*^9}, {
   3.799320008716775*^9, 3.799320027069703*^9}, {3.7993201192009583`*^9, 
   3.7993202170733137`*^9}, {3.7993331698054457`*^9, 3.799333172141514*^9}, {
   3.799333335349256*^9, 3.799333607818223*^9}, {3.799333715285508*^9, 
   3.799333808373507*^9}, {3.7993348476274776`*^9, 3.799334894250733*^9}, {
   3.799337332916965*^9, 3.799337425389543*^9}, {3.799337484269024*^9, 
   3.799337611743294*^9}, {3.799337668445698*^9, 3.799337712957925*^9}, {
   3.7998538006767597`*^9, 3.7998540755353613`*^9}, {3.799854112810049*^9, 
   3.799854142586776*^9}, {3.799854201109927*^9, 3.799854233634879*^9}, {
   3.7998544282457457`*^9, 3.799854474448988*^9}, 3.799854518267674*^9, {
   3.799855719869248*^9, 3.799855744046854*^9}, {3.8001139269752293`*^9, 
   3.800114012021945*^9}, 3.800270054499392*^9, {3.800270110009346*^9, 
   3.80027016703504*^9}, {3.800523988546023*^9, 3.800524090918661*^9}, {
   3.801303844723065*^9, 3.801303848990766*^9}, {3.8014847271539927`*^9, 
   3.801484757254045*^9}, {3.8018208225608673`*^9, 3.801820829024139*^9}, {
   3.802426924453204*^9, 3.8024270580610657`*^9}, {3.802519202677351*^9, 
   3.802519224761498*^9}, {3.802613938097657*^9, 3.802613938097795*^9}, {
   3.803638167223297*^9, 3.803638167223374*^9}, {3.806245278778895*^9, 
   3.806245329348057*^9}, {3.815743316623664*^9, 
   3.81574333341986*^9}},ExpressionUUID->"ffc7da0e-9af2-4b7a-9e71-\
d7bd115ddc51"],

Cell[TextData[{
 "The number of new cases, ",
 Cell[BoxData[
  FormBox[
   SubscriptBox["x", "t"], TraditionalForm]],ExpressionUUID->
  "d04ed6c7-df0a-4baf-ab1e-df4bb3778ea1"],
 ", is proportional to the infection rate at day ",
 Cell[BoxData[
  FormBox["t", TraditionalForm]],ExpressionUUID->
  "9be6ceb5-4d11-4759-91eb-6ff4bbd7574f"],
 " multiplied by the number of  infected multiplied by the number of \
uninfected susceptibles, which is also the number of additional infections on \
day ",
 Cell[BoxData[
  FormBox[
   RowBox[{"t", "+", "1"}], TraditionalForm]],ExpressionUUID->
  "8047c113-e9df-4130-86ad-da1a9494ff41"],
 ". The number of infected on day ",
 Cell[BoxData[
  FormBox[
   RowBox[{"t", "+", "1"}], TraditionalForm]],ExpressionUUID->
  "976b0f15-3ffb-4c13-9c83-171113f227f5"],
 " is the number of infected on day ",
 Cell[BoxData[
  FormBox["t", TraditionalForm]],ExpressionUUID->
  "8c55372c-c576-498c-bfed-b95bdc9b5366"],
 " less those who die or recover, plus the number of new infections. \
Hospitalizations, deaths and recoveries are equal to the sum of the \
corresponding rates over past infections. The model estimates the extent of \
the infections on days ",
 Cell[BoxData[
  FormBox[
   RowBox[{
    RowBox[{"t", "=", "1"}], ",", "\[Ellipsis]T"}], TraditionalForm]],
  ExpressionUUID->"f6d1e8f3-4981-4769-bbd4-f0a418adafe1"],
 ", ",
 Cell[BoxData[
  FormBox[
   SubscriptBox["F", "t"], TraditionalForm]],ExpressionUUID->
  "79213ab8-4eee-4200-90c0-6aac8a44a9da"],
 ", the initial proportion of the population susceptible, infected, and \
removed through resistance to infection, and the parameters ",
 Cell[BoxData[
  FormBox[
   RowBox[{"m", ",", "d", ",", 
    SubscriptBox["r", "t"]}], TraditionalForm]],ExpressionUUID->
  "638dddad-dd57-4f59-a546-061781f5f2cb"],
 "."
}], "Text",
 CellChangeTimes->CompressedData["
1:eJwlzltIk2EAh/E5RVBRLPXLsTxsLknRETVGbRL7WIJYOLe0hpuK0sBJ1iLy
qxulGJsXHjChm6kYpEtCRb1Sp5CHqbfzLH6CcxjNV4O2MISg979dPPxuH0nj
S4NFKBAIZDR4pF1KG6ogrLo9wMDmjwoxfM4kZkGmNJgLr47NyeBig6wQthVM
F0HCzCtgZjBZCUXCvz0wd2bZBa+4RF/g7eLkCej7xcxAobpxDmpenHjhJ6N0
Ayq99/Ld1DKnPaK4+FQF/fJLc0SptRmuhJJa4aP08AWMiV/7B1efDshHqXlc
kQruujpYmLrO6eFNbbcRGtzZdTDua0btsI6w45JX7ZCciuzw0OtzQoc9rwee
Vyr6YD7v/Aav11VMwhKdTj9CNdvqzfBSHz5bparGk/7AtofvW2SV9I+Pd0AF
d2PQRnVsDn+GC4klo4SaE1bOw/3y2iargbAdKbE2+Ewu93yn3roYWYf9D062
LI/pv9jDw2yTb6erirAJ16p3od+q5qHGNHQGg69r9mapxtJ3PCw/Psj8SZ0K
RH1r+X2Hf0LYu61RO98Ype4awnJc1FCv5/62ibAf+qKmS+J+hFroz7E44n9S
CB9c
  "],ExpressionUUID->"dec1f320-fede-4d48-af0d-b1dffc455ebc"],

Cell[TextData[{
 "Data consist of daily observations of new \[OpenCurlyDoubleQuote]confirmed\
\[CloseCurlyDoubleQuote] cases for the last ",
 Cell[BoxData[
  FormBox["T", TraditionalForm]],ExpressionUUID->
  "77b1e83b-f160-4fd9-8d38-cc45f933eeea"],
 " days, ",
 Cell[BoxData[
  FormBox[
   RowBox[{"x", "=", 
    RowBox[{"{", 
     RowBox[{
      SubscriptBox["x", "1"], ",", "\[Ellipsis]", ",", 
      SubscriptBox["x", "T"]}], "}"}]}], TraditionalForm]],ExpressionUUID->
  "cabad7ed-9443-46bc-83f8-7c47a339e5e4"],
 ", and deaths, ",
 Cell[BoxData[
  FormBox[
   RowBox[{"z", "=", 
    RowBox[{"{", 
     RowBox[{
      SubscriptBox["z", "1"], ",", "\[Ellipsis]", ",", 
      SubscriptBox["z", "T"]}], "}"}]}], TraditionalForm]],ExpressionUUID->
  "b9dfdce1-4e45-4ef8-b0a1-970de29f5e40"],
 ".  "
}], "Text",
 CellChangeTimes->{{3.799317653346192*^9, 3.799317905772499*^9}, {
   3.7993179754568863`*^9, 3.7993180074416018`*^9}, {3.799318050515956*^9, 
   3.799318065401565*^9}, {3.7993181270454817`*^9, 3.799318129886065*^9}, {
   3.799318317683654*^9, 3.7993183379524183`*^9}, {3.799332936862281*^9, 
   3.7993329567616777`*^9}, {3.799334426862962*^9, 3.799334473539023*^9}, {
   3.7993345664111834`*^9, 3.7993346803473454`*^9}, {3.799336594708994*^9, 
   3.799336669964725*^9}, {3.799336706748905*^9, 3.799336720688094*^9}, {
   3.799852186695518*^9, 3.799852235252507*^9}, 3.799852759993353*^9, {
   3.7999246698058643`*^9, 3.799924676040505*^9}, {3.80130394457368*^9, 
   3.8013039900444613`*^9}, {3.80624537503407*^9, 
   3.8062454021595592`*^9}},ExpressionUUID->"37bb53b0-243d-48d0-bb3d-\
42ea7116729a"]
}, Open  ]]
}, Open  ]],

Cell[CellGroupData[{

Cell["Probabilities and maximum entropy", "Section",
 CellChangeTimes->{{3.799320500659758*^9, 
  3.7993205108415728`*^9}},ExpressionUUID->"1c4f2108-b54f-482d-86de-\
611b3be28325"],

Cell[CellGroupData[{

Cell["Constrained maximum entropy model", "Subsection",
 CellChangeTimes->{{3.8002702026144533`*^9, 3.800270246723518*^9}, 
   3.800524289016893*^9, {3.802613970855618*^9, 
   3.802614019759295*^9}},ExpressionUUID->"48528a7d-3c1b-45c1-8657-\
35df16b5be05"],

Cell["\<\
Since the data relevant to this model take the form of specific counts of \
infections and deaths, rather than expectations, from an Info-metric point of \
view the analysis of this system requires the \[OpenCurlyDoubleQuote]general\
\[CloseCurlyDoubleQuote] form of the info-metric constrained maximum entropy \
system, which includes error terms on the constraints.\
\>", "Text",
 CellChangeTimes->{{3.800351726122264*^9, 3.800351829918948*^9}, 
   3.806245201693317*^9},ExpressionUUID->"46f9a712-9624-4463-93a7-\
0b9742f043ee"],

Cell[TextData[{
 "The idea is that changing social behavior to depress ",
 Cell[BoxData[
  FormBox[
   SubscriptBox["r", "t"], TraditionalForm]],ExpressionUUID->
  "ac0add46-85dd-44fb-ac59-5e76b4fe3778"],
 " below a reference level ",
 Cell[BoxData[
  FormBox[
   SubscriptBox["r", "0"], TraditionalForm]],ExpressionUUID->
  "e633d082-a7a9-44a3-afd4-5c20ff66750f"],
 " requires social \[OpenCurlyDoubleQuote]force\[CloseCurlyDoubleQuote] \
similar to the physical force depressing a spring, and results in a potential \
energy ",
 Cell[BoxData[
  FormBox[
   RowBox[{
    FractionBox["1", "2"], 
    SuperscriptBox[
     RowBox[{"k", "(", 
      RowBox[{
       SubscriptBox["r", "0"], "-", 
       SubscriptBox["r", "t"]}], ")"}], "2"]}], TraditionalForm]],
  ExpressionUUID->"00dd5678-71fc-404a-9197-4259deba8e8e"],
 ", which trades off against the entropy of the frequency distributions of \
error terms on the observed data. We also want to penalize the variation in \
",
 Cell[BoxData[
  FormBox[
   SubscriptBox["r", "t"], TraditionalForm]],ExpressionUUID->
  "400544a7-67aa-4f3b-b2fc-8335ae1e3750"],
 " using a Hodrick-Prescott-like square of second differences. We also will \
specify an underreporting rate ",
 Cell[BoxData[
  FormBox[
   RowBox[{"b", "\[GreaterEqual]", "0"}], TraditionalForm]],
  FormatType->"TraditionalForm",ExpressionUUID->
  "451890d1-5932-41f5-ac56-6dbd06271cb1"],
 ", which adjusts actual infections to reported infections, with an \
exponential penalty weighted by a parameter ",
 Cell[BoxData[
  FormBox["\[Alpha]", TraditionalForm]],
  FormatType->"TraditionalForm",ExpressionUUID->
  "58b587c1-c8df-436e-bbe2-c8f0b473b024"],
 "."
}], "Text",
 CellChangeTimes->{{3.799854583200555*^9, 3.7998546641183968`*^9}, {
   3.7998547016155148`*^9, 3.7998547184820004`*^9}, {3.800351876310326*^9, 
   3.8003519226355886`*^9}, {3.800524299319399*^9, 3.8005243433799257`*^9}, {
   3.80052675110091*^9, 3.800526752110918*^9}, {3.801304009098967*^9, 
   3.80130405925427*^9}, 3.8018209344467983`*^9, {3.802427675190838*^9, 
   3.80242787818921*^9}, {3.8026140316986427`*^9, 3.802614111304551*^9}, {
   3.805624627699051*^9, 3.805624641447895*^9}, {3.806401164943026*^9, 
   3.806401259505846*^9}, {3.8095113711905727`*^9, 3.809511484299589*^9}, {
   3.8095115643538723`*^9, 
   3.809511564356151*^9}},ExpressionUUID->"4eb923ef-3ab2-48c8-b274-\
4ad46d79d83f"],

Cell[BoxData[{
 FormBox[
  RowBox[{
   UnderscriptBox["Max", 
    RowBox[{
     SubscriptBox["S", "t"], ",", 
     SubscriptBox["I", "t"], ",", 
     SubscriptBox["r", "t"], ",", 
     RowBox[{"r", "[", "0", "]"}], ",", "m", ",", 
     RowBox[{"d", "\[GreaterEqual]", "0"}]}]], "-", 
   RowBox[{
    SubsuperscriptBox["\[Sum]", 
     RowBox[{"t", "=", "1"}], "T"], 
    RowBox[{"(", 
     RowBox[{
      RowBox[{
       FractionBox["1", "2"], 
       SuperscriptBox[
        RowBox[{"k", "(", 
         RowBox[{
          SubscriptBox["r", "0"], "-", 
          SubscriptBox["r", "t"]}], ")"}], "2"]}], "+", 
      RowBox[{
       SubscriptBox["u", "t"], ".", 
       RowBox[{"Log", "[", 
        SubscriptBox["u", "t"], "]"}]}], "+", 
      RowBox[{
       SubscriptBox["w", "t"], ".", 
       RowBox[{"Log", "[", 
        SubscriptBox["w", "t"], "]"}]}]}], ")"}]}], "-", 
   RowBox[{"\[Gamma]", 
    RowBox[{
     SubsuperscriptBox["\[Sum]", 
      RowBox[{"t", "=", "2"}], 
      RowBox[{"T", "-", "1"}]], 
     SuperscriptBox[
      RowBox[{"(", 
       RowBox[{
        RowBox[{"(", 
         RowBox[{
          SubscriptBox["r", 
           RowBox[{"t", "+", "1"}]], "-", 
          SubscriptBox["r", "t"]}], ")"}], "-", 
        RowBox[{"(", 
         RowBox[{
          SubscriptBox["r", "t"], "-", 
          SubscriptBox["r", 
           RowBox[{"t", "-", "1"}]]}], ")"}]}], ")"}], "2"]}]}], "-", 
   SuperscriptBox[
    RowBox[{"\[Beta]", "(", 
     RowBox[{
      RowBox[{"r", "[", "0", "]"}], "-", 
      OverscriptBox["r", "_"]}], ")"}], "2"], "-", 
   RowBox[{"\[Alpha]", " ", "b"}]}], 
  TraditionalForm], "\[IndentingNewLine]", 
 FormBox[
  RowBox[{"subject", " ", "to"}], TraditionalForm], "\[LineSeparator]", 
 FormBox[
  RowBox[{
   RowBox[{
    SubscriptBox["S", 
     RowBox[{"t", "+", "1"}]], "=", 
    RowBox[{
     SubscriptBox["S", "t"], "(", 
     RowBox[{"1", "-", 
      RowBox[{
       SubscriptBox["r", "t"], 
       SubscriptBox["F", "t"]}]}], ")"}]}], ",", " ", 
   RowBox[{"t", "=", "1"}], ",", "\[Ellipsis]", ",", 
   RowBox[{"T", "-", "1"}]}], TraditionalForm], "\[IndentingNewLine]", 
 FormBox[
  RowBox[{
   RowBox[{
    SubscriptBox["r", "0"], "\[GreaterEqual]", 
    SubscriptBox["r", "t"], "\[GreaterEqual]", "0"}], ",", " ", 
   RowBox[{"t", "=", "1"}], ",", "\[Ellipsis]", ",", "T"}], 
  TraditionalForm], "\[IndentingNewLine]", 
 FormBox[
  RowBox[{
   RowBox[{
    SubscriptBox["F", 
     RowBox[{"t", "+", "1"}]], "=", 
    RowBox[{
     RowBox[{
      RowBox[{"(", 
       RowBox[{"1", "-", "d", "-", "m"}], ")"}], 
      SubscriptBox["I", 
       RowBox[{"t", " "}]]}], "+", 
     RowBox[{
      SubscriptBox["r", "t"], 
      SubscriptBox["S", "t"], 
      SubscriptBox["F", "t"]}]}]}], ",", ",", " ", 
   RowBox[{"t", "=", "1"}], ",", "\[Ellipsis]", ",", 
   RowBox[{"T", "-", "1"}]}], TraditionalForm], "\[IndentingNewLine]", 
 FormBox[
  RowBox[{
   RowBox[{
    FractionBox[
     SubscriptBox["x", "t"], "pop"], "=", " ", 
    RowBox[{
     RowBox[{"b", " ", 
      SubscriptBox["r", "t"], 
      SubscriptBox["S", "t"], 
      SubscriptBox["I", "t"]}], " ", "+", " ", 
     SubscriptBox["\[Epsilon]", "t"]}]}], ",", 
   RowBox[{"=", " ", 
    RowBox[{
     RowBox[{
      SubscriptBox["r", "t"], 
      SubscriptBox["S", "t"], 
      SubscriptBox["F", "t"]}], " ", "+", " ", 
     RowBox[{
      SubscriptBox["u", "t"], ".", "q"}]}]}], ",", " ", 
   RowBox[{"t", "=", "1"}], ",", "\[Ellipsis]", ",", "T"}], 
  TraditionalForm], "\[LineSeparator]", 
 FormBox[
  RowBox[{
   RowBox[{
    FractionBox[
     SubscriptBox["z", "t"], "pop"], "=", 
    RowBox[{
     RowBox[{
      RowBox[{"d", " ", 
       SubscriptBox["I", "t"]}], "+", 
      SubscriptBox["\[Chi]", "t"]}], "=", 
     RowBox[{
      RowBox[{"\[Mu]", " ", 
       SubscriptBox["F", "t"]}], "+", 
      RowBox[{
       SubscriptBox["v", "t"], ".", "s"}]}]}]}], ",", " ", 
   RowBox[{"t", "=", "1"}], ",", "\[Ellipsis]", ",", "T"}], 
  TraditionalForm]}], "DisplayFormulaNumbered",
 CellChangeTimes->{{3.799333973636351*^9, 3.7993340574853477`*^9}, 
   3.7993379173430653`*^9, {3.799337949254573*^9, 3.799337978814146*^9}, {
   3.7993383796695747`*^9, 3.799338441919333*^9}, {3.7993384793709106`*^9, 
   3.799338611786319*^9}, {3.799338655626137*^9, 3.7993387363029337`*^9}, {
   3.799854734328888*^9, 3.799854845352992*^9}, {3.799854890419252*^9, 
   3.799854932554019*^9}, {3.7998549667359343`*^9, 3.79985496733646*^9}, {
   3.799855869336958*^9, 3.79985601104109*^9}, {3.799856229789597*^9, 
   3.799856280647168*^9}, 3.799856353397313*^9, 3.799856389987924*^9, {
   3.799912800018694*^9, 3.799912805133073*^9}, {3.7999208840590076`*^9, 
   3.799920893860825*^9}, {3.799925111558779*^9, 3.7999252299626217`*^9}, {
   3.79992605430925*^9, 3.799926095122005*^9}, {3.79992618190152*^9, 
   3.7999262116444674`*^9}, {3.799949001733964*^9, 3.7999490759183893`*^9}, 
   3.799949114351618*^9, {3.79994922431171*^9, 3.799949243625054*^9}, 
   3.800001933075288*^9, {3.800112039869474*^9, 3.8001120722116213`*^9}, {
   3.80011218287768*^9, 3.800112298893276*^9}, 3.800112354333105*^9, 
   3.800112548707202*^9, {3.80011258034431*^9, 3.800112626855393*^9}, {
   3.800270293810464*^9, 3.800270357615594*^9}, {3.800351939757764*^9, 
   3.800351970200696*^9}, {3.800352196504117*^9, 3.8003522637249603`*^9}, {
   3.800352324949444*^9, 3.80035253036101*^9}, {3.8005267714785233`*^9, 
   3.8005270353984947`*^9}, {3.8005270873533154`*^9, 3.800527155737405*^9}, {
   3.800529116563301*^9, 3.800529127402123*^9}, {3.801047515222011*^9, 
   3.80104754082238*^9}, {3.801304078332752*^9, 3.801304165185549*^9}, {
   3.8014848956434603`*^9, 3.801484901393889*^9}, {3.801485103487966*^9, 
   3.8014851709184437`*^9}, {3.8018209457395773`*^9, 
   3.8018209820605507`*^9}, {3.8024278872228107`*^9, 3.802428040471328*^9}, {
   3.802430337379797*^9, 3.802430452632498*^9}, {3.802430494812068*^9, 
   3.802430615228931*^9}, {3.8024308399145308`*^9, 3.802430853336235*^9}, 
   3.80245138271236*^9, 3.802519322483202*^9, {3.802519386062001*^9, 
   3.802519430457526*^9}, {3.802614147312942*^9, 3.802614294523209*^9}, {
   3.802614334742798*^9, 3.802614463515925*^9}, {3.80363820917688*^9, 
   3.803638225691861*^9}, {3.803638259326754*^9, 3.8036382822907763`*^9}, {
   3.8056246605807533`*^9, 3.8056246727415943`*^9}, {3.806401029690506*^9, 
   3.806401149922687*^9}, {3.806401270522657*^9, 3.806401279024015*^9}, {
   3.806401309441414*^9, 3.806401314473968*^9}, {3.80640141980756*^9, 
   3.806401420207407*^9}, {3.80951150461659*^9, 3.809511519094089*^9}, {
   3.809511571644024*^9, 3.809511662296706*^9}},
 CellTags->
  "eq:maxentconst",ExpressionUUID->"03ddbd7a-93e3-4661-9de6-c1b6db738c25"],

Cell[TextData[{
 Cell[BoxData[
  FormBox[
   RowBox[{
    SubscriptBox["u", "t"], ",", 
    SubscriptBox["v", "t"]}], TraditionalForm]],ExpressionUUID->
  "e32e20b1-44c7-4e41-ae65-b302073e5c55"],
 " are ",
 Cell[BoxData[
  FormBox["M", TraditionalForm]],ExpressionUUID->
  "97c39814-2dbd-47e6-b299-7d2bf7ef20a9"],
 "-dimensional error frequency distributions over ",
 Cell[BoxData[
  FormBox["M", TraditionalForm]],ExpressionUUID->
  "5ed4cbc0-11d8-4e07-94fe-a38ec39aef98"],
 "-dimensional supports ",
 Cell[BoxData[
  FormBox[
   RowBox[{"q", ",", "s"}], TraditionalForm]],ExpressionUUID->
  "c35b77bb-600f-4e59-854a-640165e3736b"],
 "."
}], "Text",
 CellChangeTimes->{{3.80035255053472*^9, 3.800352635743063*^9}, {
  3.805624708023932*^9, 3.805624709146866*^9}, {3.809511683268409*^9, 
  3.809511691255959*^9}},ExpressionUUID->"5ea0c7b0-5535-4fb1-8136-\
e6560315d251"],

Cell[TextData[{
 "We know ",
 Cell[BoxData[
  FormBox[
   RowBox[{
    SubscriptBox["x", "t"], ",", 
    SubscriptBox["z", "t"]}], TraditionalForm]],ExpressionUUID->
  "78779507-0cc7-4c17-a7e6-3dc1562acbcd"],
 " for ",
 Cell[BoxData[
  FormBox["T", TraditionalForm]],ExpressionUUID->
  "948e4e65-b47e-4e29-b765-468d5ff03954"],
 " days from the data, and want to infer the history of the epidemic, the ",
 Cell[BoxData[
  FormBox[
   RowBox[{"T", "\[Times]", "2"}], TraditionalForm]],ExpressionUUID->
  "a2f423dc-7efe-48ed-a294-55bb981f8806"],
 " matrix ",
 Cell[BoxData[
  FormBox[
   RowBox[{"{", 
    RowBox[{
     SubscriptBox["S", "t"], ",", 
     SubscriptBox["F", "t"]}], "}"}], TraditionalForm]],ExpressionUUID->
  "fe08d711-1ffd-487a-91e4-3329cea985ce"],
 ", along with the ",
 Cell[BoxData[
  FormBox[
   RowBox[{"T", "\[Times]", "M"}], TraditionalForm]],ExpressionUUID->
  "e1bd9b17-edc0-4cb5-9994-e9b572290bb5"],
 " matrices ",
 Cell[BoxData[
  FormBox[
   RowBox[{
    SubscriptBox["u", "t"], ",", 
    SubscriptBox["v", "t"]}], TraditionalForm]],ExpressionUUID->
  "f1a52a71-49bb-41dc-84c1-cdd3e8d50eb3"],
 ", the ",
 Cell[BoxData[
  FormBox["T", TraditionalForm]],ExpressionUUID->
  "f190e901-7fa1-4e4a-8ce9-064590e7e8fd"],
 " dimensional vector ",
 Cell[BoxData[
  FormBox[
   SubscriptBox["r", "t"], TraditionalForm]],ExpressionUUID->
  "2596453f-d936-4a0c-8f4a-7000fb5995ff"],
 ", parameters ",
 Cell[BoxData[
  FormBox[
   RowBox[{"m", ",", "d", ",", "b", ",", 
    SubscriptBox["r", "0"]}], TraditionalForm]],ExpressionUUID->
  "be3ddce7-d79b-47fb-88b3-b85cf686294b"],
 ", conditional on the parameters ",
 Cell[BoxData[
  FormBox[
   RowBox[{"k", ",", "\[Alpha]", ",", "\[Gamma]"}], TraditionalForm]],
  ExpressionUUID->"f543cd15-5b04-492d-a119-b341295e099e"],
 ", and the population, subject to the constraints (",
 
 CounterBox["DisplayFormulaNumbered", "eq:maxentconst"],
 ")."
}], "Text",
 CellChangeTimes->CompressedData["
1:eJwdzVsog2EAxvE1a4gSqRVbbHNjqa01pZj5IiUbMimLHGaL2hpKNHdrKUlb
TC2tRJpDXFBrUVbKxbZmmsPKHLNS2teahQuWvM8unn5XT3/+iKlbx2QwGOVk
UGSZY2100FRN4YUITt1IZreJlaXJOSiwFMzD50jNApzkFWl3iT5lzjR0mfrM
MGMzZF10hzfdnTRlfoocwgq79RSKE/IYlH2tKvzERoO0Be4MnLTBuklhO2zR
qM+FXeS/HgzAY2f0Cvr0rGu4NFh2D0Oyzweo3A+dTxDbmcEwfGKpbmEwfhmF
zfbvtJOYuvz7hUMxiyhJXM54m2Dotc823k1TE0eeFXjjt6bOiL67kg/YWq14
16lpKr62lIC8wJbD1kNTHL99D85Yq47gvNiR1eAxpk+IbO7CD4weaDXvRK6W
PQzHcl31j700laeQyKGrsUG6raEpt5dfC19S+XpBP+lzVCb4JjUKi0doiqEe
rYb/vlHdGw==
  "],ExpressionUUID->"62417e91-b481-4fa8-8a1c-251d2806f9e3"],

Cell["\<\
The international data does not report hospitalizations, which are eliminated \
from the simulations.\
\>", "Text",
 CellChangeTimes->{{3.805627393352725*^9, 3.805627435750018*^9}, {
  3.8064014331059647`*^9, 
  3.806401438906583*^9}},ExpressionUUID->"f0ee2a20-b13d-43ec-a136-\
53630919823c"]
}, Open  ]]
}, Open  ]],

Cell[CellGroupData[{

Cell["Dynamic analysis", "Section",
 CellChangeTimes->{{3.8051922004414577`*^9, 
  3.805192206034478*^9}},ExpressionUUID->"ca045e55-6811-41e8-84d7-\
6235b3d4d4b8"],

Cell[TextData[{
 "This stripped down SIR model is a two-dimensional discrete-time nonlinear \
dynamical system, writing ",
 Cell[BoxData[
  FormBox["F", TraditionalForm]],
  FormatType->"TraditionalForm",ExpressionUUID->
  "20bdde3f-3943-490c-ae17-8ac0f7281a03"],
 " for the proportion of infected to avoid Mathematica\[CloseCurlyQuote]s \
reservation of ",
 Cell[BoxData[
  FormBox["I", TraditionalForm]],
  FormatType->"TraditionalForm",ExpressionUUID->
  "f982be5f-50ff-4425-b8ac-80bcfa3d2b96"],
 " for the imaginary square-root of ",
 Cell[BoxData[
  FormBox[
   RowBox[{"-", "1"}], TraditionalForm]],
  FormatType->"TraditionalForm",ExpressionUUID->
  "8ac7fb6e-48ac-4416-a4e1-b3fef52cc88f"],
 ":"
}], "Text",
 CellChangeTimes->{{3.8051922100203114`*^9, 3.805192282350053*^9}, {
  3.805192340852262*^9, 
  3.8051924161818237`*^9}},ExpressionUUID->"c62bd846-4fc6-44c6-8620-\
df4be77251c7"],

Cell[BoxData[{
 FormBox[
  RowBox[{
   SubscriptBox["F", 
    RowBox[{"t", "+", "1"}]], "=", 
   RowBox[{
    SubscriptBox["F", "t"], "-", 
    RowBox[{
     RowBox[{"(", 
      RowBox[{"m", "+", "d"}], ")"}], 
     SubscriptBox["F", "t"]}], "+", 
    RowBox[{
     SubscriptBox["r", "t"], 
     SubscriptBox["S", "t"], 
     SubscriptBox["F", "t"]}]}]}], TraditionalForm], "\[LineSeparator]", 
 FormBox[
  RowBox[{
   SubscriptBox["S", 
    RowBox[{"t", "+", "1"}]], "=", 
   RowBox[{
    SubscriptBox["S", "t"], "-", 
    RowBox[{
     SubscriptBox["r", "t"], 
     SubscriptBox["S", "t"], 
     SubscriptBox["F", "t"]}]}]}], 
  TraditionalForm]}], "DisplayFormulaNumbered",
 CellChangeTimes->{{3.805192300414703*^9, 3.805192334967079*^9}, {
  3.8051924242732487`*^9, 
  3.8051926046407957`*^9}},ExpressionUUID->"faeaca64-b123-44d6-8afd-\
63a3d2d2fc58"],

Cell[CellGroupData[{

Cell[BoxData[
 RowBox[{
  RowBox[{"(", 
   RowBox[{"SIRDyn", "=", 
    RowBox[{"{", 
     RowBox[{
      RowBox[{"{", 
       RowBox[{"F", "-", 
        RowBox[{
         RowBox[{"(", 
          RowBox[{"m", "+", "d"}], ")"}], "F"}], "+", 
        RowBox[{"r", " ", "S", " ", "F"}]}], "}"}], ",", 
      RowBox[{"{", 
       RowBox[{"S", "-", 
        RowBox[{"r", " ", "S", " ", "F"}]}], "}"}]}], "}"}]}], ")"}], "//", 
  "MatrixForm"}]], "Input",
 CellChangeTimes->{{3.805192622447216*^9, 3.8051926905058737`*^9}},
 CellLabel->"In[25]:=",ExpressionUUID->"6712a689-3e22-49fc-b432-c2f251e6e829"],

Cell[BoxData[
 TagBox[
  RowBox[{"(", "\[NoBreak]", GridBox[{
     {
      RowBox[{"F", "-", 
       RowBox[{"F", " ", 
        RowBox[{"(", 
         RowBox[{"d", "+", "m"}], ")"}]}], "+", 
       RowBox[{"F", " ", "r", " ", "S"}]}]},
     {
      RowBox[{"S", "-", 
       RowBox[{"F", " ", "r", " ", "S"}]}]}
    },
    GridBoxAlignment->{"Columns" -> {{Center}}, "Rows" -> {{Baseline}}},
    GridBoxSpacings->{"Columns" -> {
        Offset[0.27999999999999997`], {
         Offset[0.7]}, 
        Offset[0.27999999999999997`]}, "Rows" -> {
        Offset[0.2], {
         Offset[0.4]}, 
        Offset[0.2]}}], "\[NoBreak]", ")"}],
  Function[BoxForm`e$, 
   MatrixForm[BoxForm`e$]]]], "Output",
 CellChangeTimes->{{3.805192678378153*^9, 3.8051926919304457`*^9}, 
   3.806929698463511*^9, 3.807099619698865*^9},
 CellLabel->
  "Out[25]//MatrixForm=",ExpressionUUID->"a3ba04ab-f7dc-42f8-ae16-\
c8f5070dd820"]
}, Open  ]],

Cell["The linear approximation to this is:", "Text",
 CellChangeTimes->{{3.805192699005445*^9, 
  3.805192712685832*^9}},ExpressionUUID->"48f9b252-cb81-4776-8b4a-\
48464fd9f3c7"],

Cell[CellGroupData[{

Cell[BoxData[
 RowBox[{
  RowBox[{"(", 
   RowBox[{"SIRLin", "=", 
    RowBox[{"Flatten", "[", 
     RowBox[{
      RowBox[{"D", "[", 
       RowBox[{
        RowBox[{"Transpose", "@", "SIRDyn"}], ",", 
        RowBox[{"{", 
         RowBox[{"{", 
          RowBox[{"F", ",", "S"}], "}"}], "}"}]}], "]"}], ",", "1"}], "]"}]}],
    ")"}], "//", "MatrixForm"}]], "Input",
 CellChangeTimes->{{3.805192715840007*^9, 3.805192812676956*^9}, {
  3.805192868827943*^9, 3.805192869182703*^9}},
 CellLabel->"In[26]:=",ExpressionUUID->"693afac7-1b17-4bc1-9714-5d92651e3f20"],

Cell[BoxData[
 TagBox[
  RowBox[{"(", "\[NoBreak]", GridBox[{
     {
      RowBox[{"1", "-", "d", "-", "m", "+", 
       RowBox[{"r", " ", "S"}]}], 
      RowBox[{"F", " ", "r"}]},
     {
      RowBox[{
       RowBox[{"-", "r"}], " ", "S"}], 
      RowBox[{"1", "-", 
       RowBox[{"F", " ", "r"}]}]}
    },
    GridBoxAlignment->{"Columns" -> {{Center}}, "Rows" -> {{Baseline}}},
    GridBoxSpacings->{"Columns" -> {
        Offset[0.27999999999999997`], {
         Offset[0.7]}, 
        Offset[0.27999999999999997`]}, "Rows" -> {
        Offset[0.2], {
         Offset[0.4]}, 
        Offset[0.2]}}], "\[NoBreak]", ")"}],
  Function[BoxForm`e$, 
   MatrixForm[BoxForm`e$]]]], "Output",
 CellChangeTimes->{{3.805192765497752*^9, 3.805192813407969*^9}, 
   3.806929706406591*^9, 3.807099624000515*^9},
 CellLabel->
  "Out[26]//MatrixForm=",ExpressionUUID->"e02ea9f2-9fc6-466d-96b4-\
285aae2d3999"]
}, Open  ]],

Cell[TextData[{
 "To understand the dynamic stability of this system around an initial state ",
 Cell[BoxData[
  FormBox[
   RowBox[{
    RowBox[{"F", "=", "0"}], ",", "S"}], TraditionalForm]],
  FormatType->"TraditionalForm",ExpressionUUID->
  "b12e4805-d6be-415c-81f5-33086a295f3c"],
 ", compute its eigensystem:"
}], "Text",
 CellChangeTimes->{{3.805192828830841*^9, 
  3.8051928872298203`*^9}},ExpressionUUID->"0c915f94-e7ae-492f-b430-\
4aa970e9b162"],

Cell[CellGroupData[{

Cell[BoxData[
 RowBox[{
  RowBox[{
   RowBox[{"Eigensystem", "[", "SIRLin", "]"}], "/.", 
   RowBox[{"{", 
    RowBox[{"F", "\[Rule]", "0"}], "}"}]}], "//", "Simplify"}]], "Input",
 CellChangeTimes->{{3.8051928936525087`*^9, 3.8051929402917624`*^9}},
 CellLabel->"In[27]:=",ExpressionUUID->"6df92207-52bc-475a-94c1-470e66e47b17"],

Cell[BoxData[
 RowBox[{"{", 
  RowBox[{
   RowBox[{"{", 
    RowBox[{
     RowBox[{
      FractionBox["1", "2"], " ", 
      RowBox[{"(", 
       RowBox[{"2", "-", "d", "-", "m", "+", 
        RowBox[{"r", " ", "S"}], "-", 
        SqrtBox[
         SuperscriptBox[
          RowBox[{"(", 
           RowBox[{"d", "+", "m", "-", 
            RowBox[{"r", " ", "S"}]}], ")"}], "2"]]}], ")"}]}], ",", 
     RowBox[{
      FractionBox["1", "2"], " ", 
      RowBox[{"(", 
       RowBox[{"2", "-", "d", "-", "m", "+", 
        RowBox[{"r", " ", "S"}], "+", 
        SqrtBox[
         SuperscriptBox[
          RowBox[{"(", 
           RowBox[{"d", "+", "m", "-", 
            RowBox[{"r", " ", "S"}]}], ")"}], "2"]]}], ")"}]}]}], "}"}], ",", 
   
   RowBox[{"{", 
    RowBox[{
     RowBox[{"{", 
      RowBox[{
       FractionBox[
        RowBox[{"d", "+", "m", "-", 
         RowBox[{"r", " ", "S"}], "+", 
         SqrtBox[
          SuperscriptBox[
           RowBox[{"(", 
            RowBox[{"d", "+", "m", "-", 
             RowBox[{"r", " ", "S"}]}], ")"}], "2"]]}], 
        RowBox[{"2", " ", "r", " ", "S"}]], ",", "1"}], "}"}], ",", 
     RowBox[{"{", 
      RowBox[{
       FractionBox[
        RowBox[{"d", "+", "m", "-", 
         RowBox[{"r", " ", "S"}], "-", 
         SqrtBox[
          SuperscriptBox[
           RowBox[{"(", 
            RowBox[{"d", "+", "m", "-", 
             RowBox[{"r", " ", "S"}]}], ")"}], "2"]]}], 
        RowBox[{"2", " ", "r", " ", "S"}]], ",", "1"}], "}"}]}], "}"}]}], 
  "}"}]], "Output",
 CellChangeTimes->{{3.805192907227618*^9, 3.805192941264155*^9}, 
   3.806929713961688*^9, 3.80709963027314*^9},
 CellLabel->"Out[27]=",ExpressionUUID->"a466e23f-f02c-4050-acea-d8937f874f4a"]
}, Open  ]],

Cell["\<\
The system is stable if both eigenvalues are inside the unit circle:\
\>", "Text",
 CellChangeTimes->{{3.805192972199259*^9, 3.805192981204136*^9}, {
  3.805193020824873*^9, 
  3.805193045688284*^9}},ExpressionUUID->"f2b44272-d75e-4214-930e-\
a9a7865fc873"],

Cell[CellGroupData[{

Cell[BoxData[
 RowBox[{"Reduce", "[", 
  RowBox[{"{", 
   RowBox[{
    RowBox[{
     RowBox[{"Abs", "[", 
      RowBox[{
       FractionBox["1", "2"], " ", 
       RowBox[{"(", 
        RowBox[{"2", "-", "d", "-", "m", "+", 
         RowBox[{"r", " ", "S"}], "-", 
         SqrtBox[
          SuperscriptBox[
           RowBox[{"(", 
            RowBox[{"d", "+", "m", "-", 
             RowBox[{"r", " ", "S"}]}], ")"}], "2"]]}], ")"}]}], "]"}], 
     "\[GreaterEqual]", "1"}], ",", 
    RowBox[{"0", "<", "d"}], ",", 
    RowBox[{"0", "<", "m"}], ",", 
    RowBox[{"0", "\[LessEqual]", "r"}], ",", 
    RowBox[{"0", "\[LessEqual]", "S"}]}], "}"}], "]"}]], "Input",
 CellChangeTimes->{{3.805193131223312*^9, 3.805193156781459*^9}, {
   3.8051932489254*^9, 3.8051932764972677`*^9}, {3.805194293674919*^9, 
   3.8051943419262457`*^9}, {3.805194372111861*^9, 3.805194472189954*^9}, {
   3.805194511198207*^9, 3.805194524280881*^9}, {3.8051945587674513`*^9, 
   3.805194581911982*^9}, 3.805194613042609*^9, 3.805194687381312*^9, 
   3.8051948647155313`*^9, 3.805194901289158*^9, 3.8051949523347883`*^9, {
   3.805195015701672*^9, 3.8051950622334557`*^9}, {3.806929728242416*^9, 
   3.8069297318002167`*^9}},
 CellLabel->"In[28]:=",ExpressionUUID->"0ffaa460-1e4e-4c56-98c6-d18631741933"],

Cell[BoxData[
 RowBox[{
  RowBox[{"(", 
   RowBox[{
    RowBox[{"0", "<", "m", "<", "2"}], "&&", 
    RowBox[{"(", 
     RowBox[{
      RowBox[{"(", 
       RowBox[{
        RowBox[{"0", "<", "d", "<", 
         RowBox[{"2", "-", "m"}]}], "&&", 
        RowBox[{"S", ">", "0"}], "&&", 
        RowBox[{"r", "\[GreaterEqual]", 
         FractionBox[
          RowBox[{"d", "+", "m"}], "S"]}]}], ")"}], "||", 
      RowBox[{"(", 
       RowBox[{
        RowBox[{"d", "\[Equal]", 
         RowBox[{"2", "-", "m"}]}], "&&", 
        RowBox[{"(", 
         RowBox[{
          RowBox[{"(", 
           RowBox[{
            RowBox[{"S", "\[Equal]", "0"}], "&&", 
            RowBox[{"r", "\[GreaterEqual]", "0"}]}], ")"}], "||", 
          RowBox[{"(", 
           RowBox[{
            RowBox[{"S", ">", "0"}], "&&", 
            RowBox[{"(", 
             RowBox[{
              RowBox[{"r", "\[Equal]", "0"}], "||", 
              RowBox[{"r", "\[GreaterEqual]", 
               FractionBox[
                RowBox[{"d", "+", "m"}], "S"]}]}], ")"}]}], ")"}]}], ")"}]}], 
       ")"}], "||", 
      RowBox[{"(", 
       RowBox[{
        RowBox[{"d", ">", 
         RowBox[{"2", "-", "m"}]}], "&&", 
        RowBox[{"(", 
         RowBox[{
          RowBox[{"(", 
           RowBox[{
            RowBox[{"S", "\[Equal]", "0"}], "&&", 
            RowBox[{"r", "\[GreaterEqual]", "0"}]}], ")"}], "||", 
          RowBox[{"(", 
           RowBox[{
            RowBox[{"S", ">", "0"}], "&&", 
            RowBox[{"(", 
             RowBox[{
              RowBox[{"0", "\[LessEqual]", "r", "\[LessEqual]", 
               FractionBox[
                RowBox[{
                 RowBox[{"-", "2"}], "+", "d", "+", "m"}], "S"]}], "||", 
              RowBox[{"r", "\[GreaterEqual]", 
               FractionBox[
                RowBox[{"d", "+", "m"}], "S"]}]}], ")"}]}], ")"}]}], ")"}]}], 
       ")"}]}], ")"}]}], ")"}], "||", 
  RowBox[{"(", 
   RowBox[{
    RowBox[{"m", "\[GreaterEqual]", "2"}], "&&", 
    RowBox[{"d", ">", "0"}], "&&", 
    RowBox[{"(", 
     RowBox[{
      RowBox[{"(", 
       RowBox[{
        RowBox[{"S", "\[Equal]", "0"}], "&&", 
        RowBox[{"r", "\[GreaterEqual]", "0"}]}], ")"}], "||", 
      RowBox[{"(", 
       RowBox[{
        RowBox[{"S", ">", "0"}], "&&", 
        RowBox[{"(", 
         RowBox[{
          RowBox[{"0", "\[LessEqual]", "r", "\[LessEqual]", 
           FractionBox[
            RowBox[{
             RowBox[{"-", "2"}], "+", "d", "+", "m"}], "S"]}], "||", 
          RowBox[{"r", "\[GreaterEqual]", 
           FractionBox[
            RowBox[{"d", "+", "m"}], "S"]}]}], ")"}]}], ")"}]}], ")"}]}], 
   ")"}]}]], "Output",
 CellChangeTimes->{
  3.8051945832691717`*^9, 3.805194614111706*^9, 3.8051946883407784`*^9, 
   3.805194865795493*^9, 3.8051949027189693`*^9, 3.805194953543119*^9, {
   3.805195030188572*^9, 3.805195063365286*^9}, 3.806929736482829*^9, 
   3.807099636533944*^9},
 CellLabel->"Out[28]=",ExpressionUUID->"a283482c-e104-4435-9057-d896bf967818"]
}, Open  ]],

Cell[TextData[{
 "So the stability condition is ",
 Cell[BoxData[
  FormBox[
   RowBox[{
    RowBox[{"r", " ", "S"}], "\[LessEqual]", 
    RowBox[{"d", "+", "m"}]}], TraditionalForm]],
  FormatType->"TraditionalForm",ExpressionUUID->
  "adb27e39-d6bd-44cb-ad70-89fa75e29e24"],
 ". The herd immunity is at ",
 Cell[BoxData[
  FormBox[
   RowBox[{
    RowBox[{"S", "[", "r", "]"}], "=", 
    FractionBox[
     RowBox[{"d", "+", "m"}], "r"]}], TraditionalForm]],
  FormatType->"TraditionalForm",ExpressionUUID->
  "ef39abf5-42e5-486c-bcd2-5c71ea92c228"],
 ". This is the proportion of susceptibles in the population at the critical \
point, which is 1 less the proportion of immune."
}], "Text",
 CellChangeTimes->{{3.8051949630917053`*^9, 3.8051949884875393`*^9}, {
  3.805195069256131*^9, 3.8051951297399*^9}, {3.8056247923191957`*^9, 
  3.805624839213176*^9}},ExpressionUUID->"649532d1-1d22-4d31-b15f-\
466e79a622f0"],

Cell["\<\
The mean length of an infection with geometric recovery rate is:\
\>", "Text",
 CellChangeTimes->{{3.805540774213607*^9, 
  3.805540790914652*^9}},ExpressionUUID->"f3e0d059-87b9-4097-9fda-\
dd9c5f6dcfd2"],

Cell[CellGroupData[{

Cell[BoxData[
 RowBox[{"m", " ", 
  RowBox[{"Sum", "[", 
   RowBox[{
    RowBox[{"x", 
     SuperscriptBox[
      RowBox[{"(", 
       RowBox[{"1", "-", "m"}], ")"}], 
      RowBox[{"x", "-", "1"}]]}], ",", 
    RowBox[{"{", 
     RowBox[{"x", ",", "1", ",", "\[Infinity]"}], "}"}]}], "]"}]}]], "Input",
 CellChangeTimes->{{3.805540795228026*^9, 3.8055408521085787`*^9}},
 CellLabel->
  "In[197]:=",ExpressionUUID->"c60d89fd-6cd8-4382-a1f9-bf3ea0382390"],

Cell[BoxData[
 FractionBox["1", "m"]], "Output",
 CellChangeTimes->{3.8055408536157713`*^9, 3.806929767655706*^9},
 CellLabel->
  "Out[197]=",ExpressionUUID->"ceaef258-fcd6-4096-b132-fe1dec924e53"]
}, Open  ]]
}, Closed]],

Cell[CellGroupData[{

Cell["Mathematica code", "Section",
 CellChangeTimes->{{3.7998568670609713`*^9, 
  3.799856871180153*^9}},ExpressionUUID->"3a897c89-2b95-4c8a-b627-\
9e1a6b493db1"],

Cell[CellGroupData[{

Cell["Protection from corrupt outliers", "Subsection",
 CellChangeTimes->{{3.8045893581867456`*^9, 
  3.8045893700529833`*^9}},ExpressionUUID->"b49f53b4-00f8-4cfa-b0f5-\
03a8834cfac3"],

Cell[TextData[{
 "Some of the country data sets have corrupt outliers, such as negative daily \
infection or death rates, or numbers that may be totals rather than daily \
observations and as a result imply errors that cannot be fit with the  ",
 Cell[BoxData[
  FormBox[
   RowBox[{
    RowBox[{"\[PlusMinus]", "3"}], "\[Sigma]"}], TraditionalForm]],
  FormatType->"TraditionalForm",ExpressionUUID->
  "70d3f935-7923-4cc6-a4cc-7cd5f064b46d"],
 " error support. In principle the remedy for this problem is simply to omit \
those data points from the fit constraints. The program will assign the \
corresponding error distributions maximum entropy, and an error of zero, \
which will make little difference to the model results."
}], "Text",
 CellChangeTimes->{{3.804589377887689*^9, 
  3.8045896173652782`*^9}},ExpressionUUID->"9a72997e-5b6b-4be6-b4f0-\
262449403270"],

Cell["\<\
For example, the UK data has two negative daily infection entries, one of \
which is completely off the scale of the rest of the daily data.\
\>", "Text",
 CellChangeTimes->{{3.80458988351527*^9, 
  3.804589940115765*^9}},ExpressionUUID->"dadba1c0-3392-4612-9dd4-\
c2d86cecbcf0"]
}, Closed]],

Cell[CellGroupData[{

Cell["Mathematica simulation programs", "Subsection",
 CellChangeTimes->{{3.800270587295492*^9, 3.8002705903959513`*^9}, 
   3.8005273866132517`*^9, {3.8018219767344723`*^9, 3.801821978966743*^9}, {
   3.805627299035604*^9, 
   3.805627306754827*^9}},ExpressionUUID->"f88ed301-fb1c-49cb-8b31-\
248b713859d7"],

Cell[BoxData[{
 RowBox[{
  RowBox[{"ClearAll", "[", "EpidemicCMEObjConst", "]"}], 
  ";"}], "\[IndentingNewLine]", 
 RowBox[{
  RowBox[{
   RowBox[{"EpidemicCMEObjConst", "[", 
    RowBox[{"opts", ":", 
     RowBox[{"OptionsPattern", "[", 
      RowBox[{"{", "EpidemicCME", "}"}], "]"}]}], "]"}], "[", 
   RowBox[{"data", ":", 
    RowBox[{"{", 
     RowBox[{
     "country_", ",", "datelabel_", ",", "pop_", ",", "popwt_", ",", 
      "totinf_", ",", "infwt_", ",", 
      RowBox[{"{", 
       RowBox[{"x_List", ",", "z_List"}], "}"}]}], "}"}]}], "]"}], ":=", 
  "\[IndentingNewLine]", 
  RowBox[{"With", "[", 
   RowBox[{
    RowBox[{"{", 
     RowBox[{
      RowBox[{"T", "=", 
       RowBox[{"Length", "[", "x", "]"}]}], ",", 
      RowBox[{"datamean", "=", 
       RowBox[{
        RowBox[{"Mean", "/@", 
         RowBox[{"(", 
          FractionBox[
           RowBox[{
            RowBox[{"Select", "[", 
             RowBox[{
              RowBox[{"#", "\[GreaterEqual]", "0"}], "&"}], "]"}], "/@", 
            RowBox[{"{", 
             RowBox[{"x", ",", "z"}], "}"}]}], "pop"], ")"}]}], "//", "N"}]}],
       ",", 
      RowBox[{"errormax", "=", 
       RowBox[{
        RowBox[{
         RowBox[{
          RowBox[{
           RowBox[{"OptionValue", "@", "supportwidth"}], " ", 
           RowBox[{"Max", "[", 
            RowBox[{"#", ",", "$MachineEpsilon"}], "]"}]}], "&"}], "/@", 
         RowBox[{"StandardDeviation", "/@", 
          RowBox[{"(", 
           FractionBox[
            RowBox[{
             RowBox[{"Select", "[", 
              RowBox[{
               RowBox[{"#", "\[GreaterEqual]", "0"}], "&"}], "]"}], "/@", 
             RowBox[{"{", 
              RowBox[{"x", ",", "z"}], "}"}]}], "pop"], ")"}]}]}], "//", 
        "N"}]}], ",", 
      RowBox[{"qq", "=", 
       RowBox[{
        RowBox[{
         RowBox[{"Table", "[", 
          RowBox[{"j", ",", 
           RowBox[{"{", 
            RowBox[{"j", ",", 
             RowBox[{"-", "#"}], ",", "#", ",", 
             FractionBox[
              RowBox[{"2", "#"}], 
              RowBox[{
               RowBox[{"OptionValue", "@", "M"}], "-", "1"}]]}], "}"}]}], 
          "]"}], "&"}], "/@", 
        RowBox[{"(", 
         RowBox[{
          RowBox[{
           RowBox[{
            RowBox[{
             RowBox[{"OptionValue", "@", "supportwidth"}], " ", 
             RowBox[{"Max", "[", 
              RowBox[{"#", ",", "$MachineEpsilon"}], "]"}]}], "&"}], "/@", 
           RowBox[{"StandardDeviation", "/@", 
            RowBox[{"(", 
             FractionBox[
              RowBox[{
               RowBox[{"Select", "[", 
                RowBox[{
                 RowBox[{"#", "\[GreaterEqual]", "0"}], "&"}], "]"}], "/@", 
               RowBox[{"{", 
                RowBox[{"x", ",", "z"}], "}"}]}], "pop"], ")"}]}]}], "//", 
          "N"}], ")"}]}]}]}], "}"}], ",", "\[IndentingNewLine]", 
    RowBox[{"{", 
     RowBox[{
      RowBox[{
       RowBox[{
        RowBox[{"-", 
         RowBox[{"OptionValue", "@", "k"}]}], " ", 
        RowBox[{"Plus", "@@", 
         RowBox[{"(", 
          RowBox[{
           FractionBox["1", "2"], 
           SuperscriptBox[
            RowBox[{"(", " ", 
             RowBox[{
              RowBox[{"r", "[", "0", "]"}], "-", 
              RowBox[{"Array", "[", 
               RowBox[{"r", ",", 
                RowBox[{"{", 
                 RowBox[{"T", "+", "1"}], "}"}]}], "]"}]}], ")"}], "2"]}], 
          ")"}]}]}], "-", 
       RowBox[{
        RowBox[{"OptionValue", "@", "\[Gamma]"}], " ", 
        RowBox[{"Plus", "@@", 
         SuperscriptBox[
          RowBox[{"Differences", "[", 
           RowBox[{
            RowBox[{"Array", "[", 
             RowBox[{"r", ",", 
              RowBox[{"{", 
               RowBox[{"T", "+", "1"}], "}"}]}], "]"}], ",", "2"}], "]"}], 
          "2"]}]}], 
       RowBox[{"(*", 
        RowBox[{
         RowBox[{"-", 
          RowBox[{"OptionValue", "@", "\[Alpha]"}]}], "/", "b"}], "*)"}], "+", 
       RowBox[{"infentropy", "[", 
        RowBox[{"Flatten", "@", 
         RowBox[{"Array", "[", 
          RowBox[{"u", ",", 
           RowBox[{"{", 
            RowBox[{"T", ",", 
             RowBox[{"OptionValue", "@", "M"}]}], "}"}]}], "]"}]}], "]"}], 
       "+", 
       RowBox[{"infentropy", "[", 
        RowBox[{"Flatten", "@", 
         RowBox[{"Array", "[", 
          RowBox[{"v", ",", 
           RowBox[{"{", 
            RowBox[{"T", ",", 
             RowBox[{"OptionValue", "@", "M"}]}], "}"}]}], "]"}]}], "]"}]}], 
      ",", 
      RowBox[{"{", 
       RowBox[{
        RowBox[{"Thread", "[", 
         RowBox[{"0", "\[LessEqual]", 
          RowBox[{"Flatten", "[", 
           RowBox[{"{", 
            RowBox[{
             RowBox[{"Array", "[", 
              RowBox[{"S", ",", 
               RowBox[{"{", 
                RowBox[{"T", "+", "1"}], "}"}]}], "]"}], ",", 
             RowBox[{"Array", "[", 
              RowBox[{"F", ",", 
               RowBox[{"{", 
                RowBox[{"T", "+", "1"}], "}"}]}], "]"}], ",", 
             RowBox[{"Array", "[", 
              RowBox[{"r", ",", 
               RowBox[{"{", 
                RowBox[{"T", "+", "2"}], "}"}], ",", 
               RowBox[{"{", "0", "}"}]}], "]"}], ",", 
             RowBox[{"Array", "[", 
              RowBox[{"u", ",", 
               RowBox[{"{", 
                RowBox[{"T", ",", 
                 RowBox[{"OptionValue", "@", "M"}]}], "}"}]}], "]"}], ",", 
             RowBox[{"Array", "[", 
              RowBox[{"v", ",", 
               RowBox[{"{", 
                RowBox[{"T", ",", 
                 RowBox[{"OptionValue", "@", "M"}]}], "}"}]}], "]"}], ",", 
             "m", ",", "d"}], "}"}], "]"}]}], "]"}], ",", 
        "\[IndentingNewLine]", 
        RowBox[{"Thread", "[", 
         RowBox[{
          RowBox[{"Flatten", "[", 
           RowBox[{"{", 
            RowBox[{
             RowBox[{"Array", "[", 
              RowBox[{"S", ",", 
               RowBox[{"{", 
                RowBox[{"T", "+", "1"}], "}"}]}], "]"}], ",", 
             RowBox[{"Array", "[", 
              RowBox[{"F", ",", 
               RowBox[{"{", 
                RowBox[{"T", "+", "1"}], "}"}]}], "]"}]}], "}"}], "]"}], 
          "\[LessEqual]", "1"}], "]"}], ",", "\[IndentingNewLine]", 
        RowBox[{"Thread", "[", 
         RowBox[{
          RowBox[{"Flatten", "[", 
           RowBox[{"{", 
            RowBox[{"Array", "[", 
             RowBox[{"r", ",", 
              RowBox[{"{", 
               RowBox[{"T", "+", "1"}], "}"}]}], "]"}], "}"}], "]"}], 
          "\[LessEqual]", 
          RowBox[{"r", "[", "0", "]"}]}], "]"}], ",", "\[IndentingNewLine]", 
        RowBox[{"Thread", "[", 
         RowBox[{
          RowBox[{"Total", "/@", 
           RowBox[{"Array", "[", 
            RowBox[{"u", ",", 
             RowBox[{"{", 
              RowBox[{"T", ",", 
               RowBox[{"OptionValue", "@", "M"}]}], "}"}]}], "]"}]}], 
          "\[Equal]", "1"}], "]"}], ",", 
        RowBox[{"Thread", "[", 
         RowBox[{
          RowBox[{"Total", "/@", 
           RowBox[{"Array", "[", 
            RowBox[{"v", ",", 
             RowBox[{"{", 
              RowBox[{"T", ",", 
               RowBox[{"OptionValue", "@", "M"}]}], "}"}]}], "]"}]}], 
          "\[Equal]", "1"}], "]"}], ",", "\[IndentingNewLine]", 
        RowBox[{
         RowBox[{"Rest", "@", 
          RowBox[{"Array", "[", 
           RowBox[{"S", ",", 
            RowBox[{"{", 
             RowBox[{"T", "+", "1"}], "}"}]}], "]"}]}], "\[Equal]", 
         RowBox[{"(", 
          RowBox[{
           RowBox[{"Most", "@", 
            RowBox[{"Array", "[", 
             RowBox[{"S", ",", 
              RowBox[{"{", 
               RowBox[{"T", "+", "1"}], "}"}]}], "]"}]}], "-", 
           RowBox[{"Most", "@", 
            RowBox[{"(", 
             RowBox[{
              RowBox[{"Array", "[", 
               RowBox[{"S", ",", 
                RowBox[{"{", 
                 RowBox[{"T", "+", "1"}], "}"}]}], "]"}], 
              RowBox[{"Array", "[", 
               RowBox[{"r", ",", 
                RowBox[{"{", 
                 RowBox[{"T", "+", "1"}], "}"}]}], "]"}], 
              RowBox[{"Array", "[", 
               RowBox[{"F", ",", 
                RowBox[{"{", 
                 RowBox[{"T", "+", "1"}], "}"}]}], "]"}]}], ")"}]}]}], 
          ")"}]}], ",", "\[IndentingNewLine]", 
        RowBox[{
         RowBox[{"Rest", "@", 
          RowBox[{"Array", "[", 
           RowBox[{"F", ",", 
            RowBox[{"{", 
             RowBox[{"T", "+", "1"}], "}"}]}], "]"}]}], "\[Equal]", 
         RowBox[{"Most", "@", 
          RowBox[{"(", 
           RowBox[{
            RowBox[{
             RowBox[{"(", 
              RowBox[{"1", "-", 
               RowBox[{"(", 
                RowBox[{"d", "+", "m"}], ")"}]}], ")"}], 
             RowBox[{"Array", "[", 
              RowBox[{"F", ",", 
               RowBox[{"{", 
                RowBox[{"T", "+", "1"}], "}"}]}], "]"}]}], "+", 
            RowBox[{"(", 
             RowBox[{
              RowBox[{"Array", "[", 
               RowBox[{"r", ",", 
                RowBox[{"{", 
                 RowBox[{"T", "+", "1"}], "}"}]}], "]"}], 
              RowBox[{"Array", "[", 
               RowBox[{"F", ",", 
                RowBox[{"{", 
                 RowBox[{"T", "+", "1"}], "}"}]}], "]"}], 
              RowBox[{"Array", "[", 
               RowBox[{"S", ",", 
                RowBox[{"{", 
                 RowBox[{"T", "+", "1"}], "}"}]}], "]"}]}], ")"}]}], 
           ")"}]}]}], ",", "\[IndentingNewLine]", 
        RowBox[{"Select", "[", 
         RowBox[{
          RowBox[{"Thread", "[", 
           RowBox[{
            FractionBox["x", "pop"], "\[Equal]", 
            RowBox[{
             RowBox[{"b", " ", 
              RowBox[{"Array", "[", 
               RowBox[{"r", ",", 
                RowBox[{"{", "T", "}"}]}], "]"}], 
              RowBox[{"Array", "[", 
               RowBox[{"F", ",", 
                RowBox[{"{", "T", "}"}]}], "]"}], 
              RowBox[{"Array", "[", 
               RowBox[{"S", ",", 
                RowBox[{"{", "T", "}"}]}], "]"}]}], "+", 
             RowBox[{
              RowBox[{"Array", "[", 
               RowBox[{"u", ",", 
                RowBox[{"{", 
                 RowBox[{"T", ",", 
                  RowBox[{"OptionValue", "@", "M"}]}], "}"}]}], "]"}], ".", 
              RowBox[{"qq", "[", 
               RowBox[{"[", "1", "]"}], "]"}]}]}]}], "]"}], ",", 
          RowBox[{
           RowBox[{
            RowBox[{
             RowBox[{"#", "[", 
              RowBox[{"[", "1", "]"}], "]"}], "\[GreaterEqual]", "0"}], "&&", 
            
            RowBox[{
             RowBox[{"Abs", "[", 
              RowBox[{
               RowBox[{"datamean", "[", 
                RowBox[{"[", "1", "]"}], "]"}], "-", 
               RowBox[{"#", "[", 
                RowBox[{"[", "1", "]"}], "]"}]}], "]"}], "\[LessEqual]", 
             RowBox[{"errormax", "[", 
              RowBox[{"[", "1", "]"}], "]"}]}]}], "&"}]}], "]"}], ",", 
        "\[IndentingNewLine]", 
        RowBox[{"Select", "[", 
         RowBox[{
          RowBox[{"Thread", "[", 
           RowBox[{
            FractionBox["z", "pop"], "\[Equal]", " ", 
            RowBox[{
             RowBox[{"d", " ", 
              RowBox[{"Array", "[", 
               RowBox[{"F", ",", 
                RowBox[{"{", "T", "}"}]}], "]"}]}], "+", 
             RowBox[{
              RowBox[{"Array", "[", 
               RowBox[{"v", ",", 
                RowBox[{"{", 
                 RowBox[{"T", ",", 
                  RowBox[{"OptionValue", "@", "M"}]}], "}"}]}], "]"}], ".", 
              RowBox[{"qq", "[", 
               RowBox[{"[", "2", "]"}], "]"}]}]}]}], "]"}], ",", 
          RowBox[{
           RowBox[{
            RowBox[{
             RowBox[{"#", "[", 
              RowBox[{"[", "1", "]"}], "]"}], "\[GreaterEqual]", "0"}], "&&", 
            
            RowBox[{
             RowBox[{"Abs", "[", 
              RowBox[{
               RowBox[{"datamean", "[", 
                RowBox[{"[", "2", "]"}], "]"}], "-", 
               RowBox[{"#", "[", 
                RowBox[{"[", "1", "]"}], "]"}]}], "]"}], "\[LessEqual]", 
             RowBox[{"errormax", "[", 
              RowBox[{"[", "2", "]"}], "]"}]}]}], "&"}]}], "]"}], ",", 
        "\[IndentingNewLine]", 
        RowBox[{"OptionValue", "@", "addedconstraints"}]}], "}"}]}], "}"}]}], 
   "]"}]}]}], "Input",
 InitializationCell->True,
 CellChangeTimes->{{3.803729345347727*^9, 3.803729397559894*^9}, {
   3.803729460485465*^9, 3.803729510108865*^9}, {3.8037295461592493`*^9, 
   3.8037295744788733`*^9}, {3.803729639691422*^9, 3.803729688874419*^9}, {
   3.803811375451672*^9, 3.8038113788034697`*^9}, {3.8038115586764727`*^9, 
   3.803811585658661*^9}, {3.8038150544942083`*^9, 3.8038151067347517`*^9}, {
   3.803815721542832*^9, 3.80381573370667*^9}, 3.804680114390224*^9, 
   3.8046801839083014`*^9, {3.804680218204702*^9, 3.804680274312936*^9}, {
   3.804769364120862*^9, 3.804769373505414*^9}, {3.804777898189987*^9, 
   3.8047779025427933`*^9}, {3.80477795303749*^9, 3.804777970003976*^9}, {
   3.804935477378497*^9, 3.804935484898127*^9}, 3.804935593032271*^9, {
   3.8049360237283707`*^9, 3.804936043327724*^9}, {3.804936183405569*^9, 
   3.804936188722146*^9}, {3.804936287569516*^9, 3.804936291448778*^9}, {
   3.804936389730815*^9, 3.804936408417089*^9}, {3.804936765521785*^9, 
   3.8049367707795973`*^9}, {3.804936856174747*^9, 3.804936863520081*^9}, 
   3.804936897131853*^9, {3.804937154717865*^9, 3.8049371567868233`*^9}, {
   3.80493719991215*^9, 3.804937207820485*^9}, {3.804937245536224*^9, 
   3.804937267133459*^9}, {3.8049373260983686`*^9, 3.804937329887186*^9}, 
   3.8049375226552153`*^9, {3.804937699445694*^9, 3.804937710638431*^9}, {
   3.805019414611417*^9, 3.805019420758686*^9}, {3.805019478995225*^9, 
   3.805019513476528*^9}, {3.805019579850851*^9, 3.80501958240546*^9}, {
   3.8050199354083233`*^9, 3.805019937245294*^9}, {3.8050199682916317`*^9, 
   3.805019969224758*^9}, {3.8050201130301313`*^9, 3.80502011393976*^9}, {
   3.805020169906001*^9, 3.8050201758536243`*^9}, {3.8050206444316387`*^9, 
   3.805020645818755*^9}, {3.805020676142231*^9, 3.805020692242343*^9}, {
   3.805971265550387*^9, 3.8059714223098097`*^9}, 3.805971534370696*^9, {
   3.806245528244664*^9, 3.8062455374247303`*^9}, {3.806245589792924*^9, 
   3.8062455943132877`*^9}, 3.806401599480144*^9, {3.806401674792653*^9, 
   3.806401752931528*^9}, {3.806402012971036*^9, 3.806402041262806*^9}, {
   3.80648862173018*^9, 3.806488638288856*^9}, {3.806658918644294*^9, 
   3.8066589241470423`*^9}, 3.807100495533482*^9, {3.80951184614985*^9, 
   3.8095118514476633`*^9}, {3.80951188670546*^9, 3.809511895772687*^9}, {
   3.809512746529635*^9, 3.8095127601300497`*^9}, {3.809597100891577*^9, 
   3.8095971057966022`*^9}, {3.8154980280411243`*^9, 3.815498036219006*^9}},
 CellLabel->
  "In[142]:=",ExpressionUUID->"cd36b828-efc2-4ea3-a901-6941df0f5715"],

Cell[CellGroupData[{

Cell[BoxData[
 RowBox[{
  RowBox[{"EpidemicCMEObjConst", "[", 
   RowBox[{"addedconstraints", "->", 
    RowBox[{"{", 
     RowBox[{
      RowBox[{
       RowBox[{"S", "[", "1", "]"}], "\[GreaterEqual]", ".9"}], ",", 
      RowBox[{"m", "\[LessEqual]", ".3"}]}], "}"}]}], "]"}], "[", 
  RowBox[{"{", 
   RowBox[{"\"\<NYC\>\"", ",", "\"\<March-May2020\>\"", ",", 
    RowBox[{"8", " ", 
     SuperscriptBox["10", "6"]}], ",", "1", ",", "1", ",", 
    RowBox[{
     RowBox[{"Transpose", "[", "NYCData", "]"}], "[", 
     RowBox[{"[", 
      RowBox[{
       RowBox[{"{", 
        RowBox[{"2", ",", "4"}], "}"}], ",", 
       RowBox[{"2", ";;"}]}], "]"}], "]"}]}], "}"}], "]"}]], "Input",
 CellChangeTimes->{{3.8049363504056253`*^9, 3.8049363595869827`*^9}, 
   3.804936800566414*^9, 3.804937546164742*^9, 3.804937577048443*^9, {
   3.805971447127556*^9, 3.805971456597125*^9}, 3.805971499428131*^9, {
   3.8062457495422297`*^9, 3.806245750327443*^9}},
 CellLabel->"In[46]:=",ExpressionUUID->"896bd956-9b06-445d-91c0-014140d56e68"],

Cell[BoxData[
 InterpretationBox[
  TagBox[
   FrameBox[GridBox[{
      {
       ItemBox[
        TagBox[
         RowBox[{"{", 
          RowBox[{
           TemplateBox[{"1"},
            "OutputSizeLimit`Skeleton"], ",", 
           RowBox[{"{", 
            RowBox[{
             RowBox[{"{", 
              RowBox[{
               RowBox[{"0", "\[LessEqual]", 
                RowBox[{"S", "[", "1", "]"}]}], ",", 
               RowBox[{"0", "\[LessEqual]", 
                RowBox[{"S", "[", "2", "]"}]}], ",", 
               RowBox[{"0", "\[LessEqual]", 
                RowBox[{"S", "[", "3", "]"}]}], ",", 
               RowBox[{"0", "\[LessEqual]", 
                RowBox[{"S", "[", "4", "]"}]}], ",", 
               RowBox[{"0", "\[LessEqual]", 
                RowBox[{"S", "[", "5", "]"}]}], ",", 
               RowBox[{"0", "\[LessEqual]", 
                RowBox[{"S", "[", "6", "]"}]}], ",", 
               RowBox[{"0", "\[LessEqual]", 
                RowBox[{"S", "[", "7", "]"}]}], ",", 
               RowBox[{"0", "\[LessEqual]", 
                RowBox[{"S", "[", "8", "]"}]}], ",", 
               RowBox[{"0", "\[LessEqual]", 
                RowBox[{"S", "[", "9", "]"}]}], ",", 
               TemplateBox[{"1015"},
                "OutputSizeLimit`Skeleton"], ",", 
               RowBox[{"0", "\[LessEqual]", 
                RowBox[{"v", "[", 
                 RowBox[{"113", ",", "1"}], "]"}]}], ",", 
               RowBox[{"0", "\[LessEqual]", 
                RowBox[{"v", "[", 
                 RowBox[{"113", ",", "2"}], "]"}]}], ",", 
               RowBox[{"0", "\[LessEqual]", 
                RowBox[{"v", "[", 
                 RowBox[{"113", ",", "3"}], "]"}]}], ",", 
               RowBox[{"0", "\[LessEqual]", 
                RowBox[{"v", "[", 
                 RowBox[{"114", ",", "1"}], "]"}]}], ",", 
               RowBox[{"0", "\[LessEqual]", 
                RowBox[{"v", "[", 
                 RowBox[{"114", ",", "2"}], "]"}]}], ",", 
               RowBox[{"0", "\[LessEqual]", 
                RowBox[{"v", "[", 
                 RowBox[{"114", ",", "3"}], "]"}]}], ",", 
               RowBox[{"0", "\[LessEqual]", "m"}], ",", 
               RowBox[{"0", "\[LessEqual]", "d"}]}], "}"}], ",", 
             TemplateBox[{"9"},
              "OutputSizeLimit`Skeleton"]}], "}"}]}], "}"}],
         Short[#, 5]& ],
        BaseStyle->{Deployed -> False},
        StripOnInput->False]},
      {GridBox[{
         {
          PaneBox[
           TagBox[
            TooltipBox[
             StyleBox[
              StyleBox[
               DynamicBox[ToBoxes[
                 FEPrivate`FrontEndResource[
                 "FEStrings", "sizeBriefExplanation"], StandardForm],
                ImageSizeCache->{83., {3., 11.}}],
               StripOnInput->False,
               DynamicUpdating->True,
               LineSpacing->{1, 2},
               LineIndent->0,
               LinebreakAdjustments->{1., 100, 0, 0, 0}], "OSLText",
              StripOnInput->False],
             StyleBox[
              DynamicBox[
               ToBoxes[
                FEPrivate`FrontEndResource["FEStrings", "sizeExplanation"], 
                StandardForm]], DynamicUpdating -> True, LineIndent -> 0, 
              LinebreakAdjustments -> {1., 100, 0, 0, 0}, 
              LineSpacing -> {1, 2}, StripOnInput -> False]],
            Annotation[#, 
             Style[
              Dynamic[
               FEPrivate`FrontEndResource["FEStrings", "sizeExplanation"]], 
              DynamicUpdating -> True, LineIndent -> 0, 
              LinebreakAdjustments -> {1., 100, 0, 0, 0}, 
              LineSpacing -> {1, 2}], "Tooltip"]& ],
           Alignment->Center,
           BaselinePosition->Baseline,
           ImageSize->{Automatic, {25, Full}}], 
          ButtonBox[
           PaneSelectorBox[{False->
            StyleBox[
             StyleBox[
              DynamicBox[ToBoxes[
                FEPrivate`FrontEndResource["FEStrings", "sizeShowLess"], 
                StandardForm],
               ImageSizeCache->{72., {1., 11.}}],
              StripOnInput->False,
              DynamicUpdating->True,
              LineSpacing->{1, 2},
              LineIndent->0,
              LinebreakAdjustments->{1., 100, 0, 0, 0}], "OSLControl",
             StripOnInput->False], True->
            StyleBox[
             StyleBox[
              DynamicBox[ToBoxes[
                FEPrivate`FrontEndResource["FEStrings", "sizeShowLess"], 
                StandardForm]],
              StripOnInput->False,
              DynamicUpdating->True,
              LineSpacing->{1, 2},
              LineIndent->0,
              LinebreakAdjustments->{1., 100, 0, 0, 0}], "OSLControlActive",
             StripOnInput->False]}, Dynamic[
             CurrentValue["MouseOver"]],
            Alignment->Center,
            FrameMargins->0,
            ImageSize->{Automatic, {25, Full}}],
           Appearance->None,
           BaselinePosition->Baseline,
           
           ButtonFunction:>OutputSizeLimit`ButtonFunction[
            OutputSizeLimit`Defer, 46, 16292292504458342653, 5/2],
           Enabled->True,
           Evaluator->Automatic,
           Method->"Queued"], 
          ButtonBox[
           PaneSelectorBox[{False->
            StyleBox[
             StyleBox[
              DynamicBox[ToBoxes[
                FEPrivate`FrontEndResource["FEStrings", "sizeShowMore"], 
                StandardForm],
               ImageSizeCache->{81., {1., 11.}}],
              StripOnInput->False,
              DynamicUpdating->True,
              LineSpacing->{1, 2},
              LineIndent->0,
              LinebreakAdjustments->{1., 100, 0, 0, 0}], "OSLControl",
             StripOnInput->False], True->
            StyleBox[
             StyleBox[
              DynamicBox[ToBoxes[
                FEPrivate`FrontEndResource["FEStrings", "sizeShowMore"], 
                StandardForm]],
              StripOnInput->False,
              DynamicUpdating->True,
              LineSpacing->{1, 2},
              LineIndent->0,
              LinebreakAdjustments->{1., 100, 0, 0, 0}], "OSLControlActive",
             StripOnInput->False]}, Dynamic[
             CurrentValue["MouseOver"]],
            Alignment->Center,
            FrameMargins->0,
            ImageSize->{Automatic, {25, Full}}],
           Appearance->None,
           BaselinePosition->Baseline,
           
           ButtonFunction:>OutputSizeLimit`ButtonFunction[
            OutputSizeLimit`Defer, 46, 16292292504458342653, 5 2],
           Enabled->True,
           Evaluator->Automatic,
           Method->"Queued"], 
          ButtonBox[
           PaneSelectorBox[{False->
            StyleBox[
             StyleBox[
              DynamicBox[ToBoxes[
                FEPrivate`FrontEndResource["FEStrings", "sizeShowAll"], 
                StandardForm],
               ImageSizeCache->{60., {1., 11.}}],
              StripOnInput->False,
              DynamicUpdating->True,
              LineSpacing->{1, 2},
              LineIndent->0,
              LinebreakAdjustments->{1., 100, 0, 0, 0}], "OSLControl",
             StripOnInput->False], True->
            StyleBox[
             StyleBox[
              DynamicBox[ToBoxes[
                FEPrivate`FrontEndResource["FEStrings", "sizeShowAll"], 
                StandardForm]],
              StripOnInput->False,
              DynamicUpdating->True,
              LineSpacing->{1, 2},
              LineIndent->0,
              LinebreakAdjustments->{1., 100, 0, 0, 0}], "OSLControlActive",
             StripOnInput->False]}, Dynamic[
             CurrentValue["MouseOver"]],
            Alignment->Center,
            FrameMargins->0,
            ImageSize->{Automatic, {25, Full}}],
           Appearance->None,
           BaselinePosition->Baseline,
           
           ButtonFunction:>OutputSizeLimit`ButtonFunction[
            OutputSizeLimit`Defer, 46, 16292292504458342653, Infinity],
           Enabled->True,
           Evaluator->Automatic,
           Method->"Queued"], 
          ButtonBox[
           PaneSelectorBox[{False->
            StyleBox[
             StyleBox[
              DynamicBox[ToBoxes[
                FEPrivate`FrontEndResource["FEStrings", "sizeChangeLimit"], 
                StandardForm],
               ImageSizeCache->{107., {1., 12.}}],
              StripOnInput->False,
              DynamicUpdating->True,
              LineSpacing->{1, 2},
              LineIndent->0,
              LinebreakAdjustments->{1., 100, 0, 0, 0}], "OSLControl",
             StripOnInput->False], True->
            StyleBox[
             StyleBox[
              DynamicBox[ToBoxes[
                FEPrivate`FrontEndResource["FEStrings", "sizeChangeLimit"], 
                StandardForm]],
              StripOnInput->False,
              DynamicUpdating->True,
              LineSpacing->{1, 2},
              LineIndent->0,
              LinebreakAdjustments->{1., 100, 0, 0, 0}], "OSLControlActive",
             StripOnInput->False]}, Dynamic[
             CurrentValue["MouseOver"]],
            Alignment->Center,
            FrameMargins->0,
            ImageSize->{Automatic, {25, Full}}],
           Appearance->None,
           BaselinePosition->Baseline,
           ButtonFunction:>FrontEndExecute[{
              FrontEnd`SetOptions[
              FrontEnd`$FrontEnd, 
               FrontEnd`PreferencesSettings -> {"Page" -> "Advanced"}], 
              FrontEnd`FrontEndToken["PreferencesDialog"]}],
           Evaluator->None,
           Method->"Preemptive"]}
        },
        AutoDelete->False,
        FrameStyle->GrayLevel[0.85],
        GridBoxDividers->{"Columns" -> {False, {True}}},
        GridBoxItemSize->{"Columns" -> {{Automatic}}, "Rows" -> {{Automatic}}},
        GridBoxSpacings->{"Columns" -> {{2}}}]}
     },
     DefaultBaseStyle->"Column",
     GridBoxAlignment->{"Columns" -> {{Left}}, "Rows" -> {{Baseline}}},
     GridBoxDividers->{"Columns" -> {{False}}, "Rows" -> {{False}}},
     GridBoxItemSize->{"Columns" -> {{Automatic}}, "Rows" -> {{1.}}},
     GridBoxSpacings->{"Columns" -> {
         Offset[0.27999999999999997`], {
          Offset[0.5599999999999999]}, 
         Offset[0.27999999999999997`]}, "Rows" -> {
         Offset[0.2], 
         Offset[1.2], {
          Offset[0.4]}, 
         Offset[0.2]}}],
    BaseStyle->"OutputSizeLimit",
    FrameMargins->{{12, 12}, {0, 15}},
    FrameStyle->GrayLevel[0.85],
    RoundingRadius->5,
    StripOnInput->False],
   Deploy,
   DefaultBaseStyle->"Deploy"],
  If[16292292504458342653 === $SessionID, 
   Out[46], Message[
     MessageName[Syntax, "noinfoker"]]; Missing["NotAvailable"]; 
   Null]]], "Output",
 CellChangeTimes->{
  3.804936361251213*^9, 3.804936419037629*^9, {3.8049367770182047`*^9, 
   3.804936802031459*^9}, 3.804936871962225*^9, 3.804936905025663*^9, 
   3.804937216486191*^9, 3.804937273947886*^9, 3.804937337641445*^9, {
   3.804937534748913*^9, 3.804937546953104*^9}, 3.804937579639337*^9, 
   3.804937733994297*^9, 3.805019440040485*^9, 3.805019518278941*^9, 
   3.805019594810782*^9, 3.805019707500705*^9, 3.80501994634912*^9, 
   3.805019985734383*^9, 3.805020134258437*^9, 3.805020185984136*^9, 
   3.8050204532549763`*^9, 3.805020484781335*^9, {3.805020655615822*^9, 
   3.8050206991219254`*^9}, 3.805971500726157*^9, 3.805971541594721*^9, 
   3.806245754459756*^9, 3.806245908993787*^9, 3.8064883430377483`*^9},
 CellLabel->"Out[46]=",ExpressionUUID->"f80d4879-9c5e-4f79-8460-59246ee2be18"]
}, Closed]],

Cell[BoxData[{
 RowBox[{
  RowBox[{"Clear", "[", 
   RowBox[{"EpidemicCME", ",", "infentropy"}], "]"}], 
  ";"}], "\[IndentingNewLine]", 
 RowBox[{
  RowBox[{
   RowBox[{"infentropy", "[", 
    RowBox[{"p", ":", 
     RowBox[{"{", "__", "}"}]}], "]"}], ":=", 
   RowBox[{"Plus", "@@", 
    RowBox[{"(", 
     RowBox[{
      RowBox[{"Cases", "[", 
       RowBox[{"p", ",", 
        RowBox[{"Except", "[", "0", "]"}]}], "]"}], "/.", 
      RowBox[{"x_", "->", 
       RowBox[{
        RowBox[{"-", "x"}], " ", 
        RowBox[{"Log", "[", "x", "]"}]}]}]}], ")"}]}]}], 
  ";"}], "\[IndentingNewLine]", 
 RowBox[{
  RowBox[{
   RowBox[{"Options", "[", "EpidemicCME", "]"}], "=", 
   RowBox[{"{", 
    RowBox[{
     RowBox[{"k", "\[Rule]", 
      FractionBox["1", "10"]}], ",", 
     RowBox[{"\[Gamma]", "\[Rule]", 
      SuperscriptBox["10", "3"]}], ",", 
     RowBox[{"(*", 
      RowBox[{
       RowBox[{"\[Alpha]", "\[Rule]", "0"}], ","}], "*)"}], 
     RowBox[{"addedconstraints", "\[Rule]", 
      RowBox[{"{", "}"}]}], ",", 
     RowBox[{"supportwidth", "\[Rule]", "3"}], ",", 
     RowBox[{"M", "\[Rule]", "3"}]}], "}"}]}], ";"}], "\[IndentingNewLine]", 
 RowBox[{
  RowBox[{
   RowBox[{"EpidemicCME", "[", 
    RowBox[{"opts", ":", 
     RowBox[{"OptionsPattern", "[", 
      RowBox[{"{", 
       RowBox[{"EpidemicCME", ",", "FindMaximum"}], "}"}], "]"}]}], "]"}], 
   "[", 
   RowBox[{"data", ":", 
    RowBox[{"{", 
     RowBox[{
     "country_", ",", "datelabel_", ",", "pop_", ",", "popwt_", ",", 
      "totinf_", ",", "infwt_", ",", 
      RowBox[{"{", 
       RowBox[{"x_List", ",", "z_List"}], "}"}]}], "}"}]}], "]"}], ":=", 
  "\[IndentingNewLine]", 
  RowBox[{"{", 
   RowBox[{
    RowBox[{
     RowBox[{
      RowBox[{"(", 
       RowBox[{
        RowBox[{"#", "[", 
         RowBox[{"[", "1", "]"}], "]"}], "\[Rule]", 
        RowBox[{"OptionValue", "[", 
         RowBox[{"#", "[", 
          RowBox[{"[", "1", "]"}], "]"}], "]"}]}], ")"}], "&"}], "/@", 
     RowBox[{"Options", "[", "EpidemicCME", "]"}]}], ",", 
    RowBox[{"FindMaximum", "[", 
     RowBox[{
      RowBox[{
       RowBox[{"EpidemicCMEObjConst", "[", 
        RowBox[{"FilterRules", "[", 
         RowBox[{
          RowBox[{"{", "opts", "}"}], ",", 
          RowBox[{"{", 
           RowBox[{"Options", "[", "EpidemicCME", "]"}], "}"}]}], "]"}], 
        "]"}], "[", "data", "]"}], ",", 
      RowBox[{"Evaluate", "@", 
       RowBox[{"Flatten", "[", 
        RowBox[{"{", 
         RowBox[{
          RowBox[{"{", 
           RowBox[{"m", ",", "d", ",", "b", ",", 
            RowBox[{"r", "[", "0", "]"}]}], "}"}], ",", 
          RowBox[{"Array", "[", 
           RowBox[{"r", ",", 
            RowBox[{"{", 
             RowBox[{
              RowBox[{"Length", "[", "x", "]"}], "+", "1"}], "}"}]}], "]"}], 
          ",", 
          RowBox[{"Array", "[", 
           RowBox[{"S", ",", 
            RowBox[{"{", 
             RowBox[{
              RowBox[{"Length", "[", "x", "]"}], "+", "1"}], "}"}]}], "]"}], 
          ",", 
          RowBox[{"Array", "[", 
           RowBox[{"F", ",", 
            RowBox[{"{", 
             RowBox[{
              RowBox[{"Length", "[", "x", "]"}], "+", "1"}], "}"}]}], "]"}], 
          ",", 
          RowBox[{"Array", "[", 
           RowBox[{"u", ",", 
            RowBox[{"{", 
             RowBox[{
              RowBox[{"Length", "[", "x", "]"}], ",", 
              RowBox[{"OptionValue", "@", "M"}]}], "}"}]}], "]"}], ",", 
          RowBox[{"Array", "[", 
           RowBox[{"v", ",", 
            RowBox[{"{", 
             RowBox[{
              RowBox[{"Length", "[", "x", "]"}], ",", 
              RowBox[{"OptionValue", "@", "M"}]}], "}"}]}], "]"}]}], "}"}], 
        "]"}]}]}], "]"}], ",", "country", ",", "datelabel", ",", "pop", ",", 
    "popwt", ",", "totinf", ",", "infwt", ",", 
    RowBox[{"{", 
     RowBox[{"x", ",", "z"}], "}"}]}], "}"}]}]}], "Input",
 InitializationCell->True,
 CellChangeTimes->{{3.799856913343219*^9, 3.7998569662755527`*^9}, {
   3.799857058533572*^9, 3.799857128027656*^9}, {3.799857174237773*^9, 
   3.799857463432137*^9}, {3.799857888875414*^9, 3.799857934621072*^9}, {
   3.799857977555024*^9, 3.799858005546957*^9}, {3.799858081438493*^9, 
   3.799858209543604*^9}, {3.79985826687531*^9, 3.799858284912177*^9}, {
   3.799858339352521*^9, 3.799858361913867*^9}, {3.799912196228883*^9, 
   3.799912201648885*^9}, {3.799912247797511*^9, 3.7999124984749947`*^9}, {
   3.799912690142193*^9, 3.799912722394287*^9}, {3.799920619192596*^9, 
   3.799920724281446*^9}, {3.799920775008935*^9, 3.799920852822682*^9}, {
   3.79992096014914*^9, 3.7999210577059107`*^9}, {3.7999211063022833`*^9, 
   3.799921140586375*^9}, {3.799921172652116*^9, 3.799921333151175*^9}, {
   3.799921405307691*^9, 3.799921445829314*^9}, {3.799921513700028*^9, 
   3.7999215336959963`*^9}, {3.799921577149753*^9, 3.799921622862981*^9}, {
   3.799921660661042*^9, 3.799921831199813*^9}, {3.799922002462288*^9, 
   3.799922046490954*^9}, {3.799922094132194*^9, 3.799922228531082*^9}, {
   3.7999222637528887`*^9, 3.7999224444591846`*^9}, {3.799922503106894*^9, 
   3.799922510680635*^9}, {3.79992255473645*^9, 3.799922647634489*^9}, {
   3.799924149560749*^9, 3.7999241852675743`*^9}, {3.799924231371923*^9, 
   3.7999245219242573`*^9}, {3.799925352574792*^9, 3.799925403548963*^9}, {
   3.79992546118148*^9, 3.799925791152225*^9}, 3.7999259136216717`*^9, {
   3.799926389536708*^9, 3.799926393265211*^9}, 3.7999264440732517`*^9, {
   3.799926597985895*^9, 3.799926656944561*^9}, {3.799926766565687*^9, 
   3.7999267728450613`*^9}, {3.799927127330105*^9, 3.799927131004719*^9}, {
   3.799927244279983*^9, 3.7999272463525953`*^9}, {3.799927290911961*^9, 
   3.7999272965030813`*^9}, {3.7999273308786182`*^9, 3.799927350029078*^9}, {
   3.79992738356356*^9, 3.799927404031899*^9}, {3.799927667768661*^9, 
   3.7999276810528708`*^9}, {3.79992772698053*^9, 3.79992773065797*^9}, {
   3.79992779248766*^9, 3.7999278754894648`*^9}, {3.799927978667132*^9, 
   3.799927998279461*^9}, {3.799928090093499*^9, 3.799928094194438*^9}, {
   3.799928143207151*^9, 3.799928173308446*^9}, {3.7999282529736843`*^9, 
   3.799928278649259*^9}, {3.799928382592979*^9, 3.799928386096019*^9}, 
   3.799928448601502*^9, {3.799928645797246*^9, 3.799928662674119*^9}, {
   3.7999287282812*^9, 3.799928776624*^9}, {3.799928994429854*^9, 
   3.7999290104699383`*^9}, {3.799929085610489*^9, 3.799929086517667*^9}, 
   3.799930300283996*^9, {3.799930380379068*^9, 3.799930417930272*^9}, {
   3.79993046423834*^9, 3.799930478607958*^9}, {3.799930929741879*^9, 
   3.799930957889131*^9}, {3.799931048073471*^9, 3.799931053452441*^9}, 
   3.799931158501985*^9, {3.79993122245529*^9, 3.799931223833343*^9}, {
   3.799931282425251*^9, 3.7999313089769907`*^9}, {3.799931361302897*^9, 
   3.799931363961977*^9}, {3.7999313974239693`*^9, 3.799931413862192*^9}, 
   3.799931543822886*^9, 3.799931625196549*^9, {3.799932834406815*^9, 
   3.799932861928994*^9}, {3.799933298238735*^9, 3.799933301568685*^9}, {
   3.7999333324479313`*^9, 3.799933340869782*^9}, 3.799933441857017*^9, 
   3.799935731472312*^9, {3.7999357678908854`*^9, 3.799935774413392*^9}, {
   3.799935930848441*^9, 3.7999359736446247`*^9}, 3.799936067482011*^9, 
   3.799936490703085*^9, {3.799936539985572*^9, 3.799936553383464*^9}, {
   3.7999367002279873`*^9, 3.799936735188079*^9}, {3.7999367698083143`*^9, 
   3.799936791403199*^9}, {3.799943150449739*^9, 3.799943151978684*^9}, {
   3.799943409763646*^9, 3.799943437272098*^9}, {3.799943749546966*^9, 
   3.799943774197105*^9}, 3.799943844966775*^9, {3.799943895996625*^9, 
   3.7999439101758223`*^9}, 3.7999439691359587`*^9, {3.799944726965567*^9, 
   3.7999447330192413`*^9}, {3.79994486484175*^9, 3.799944868816629*^9}, {
   3.799946067941773*^9, 3.799946139778192*^9}, {3.799946244964177*^9, 
   3.7999462517014847`*^9}, {3.79994662435749*^9, 3.7999466731514606`*^9}, {
   3.7999467587373123`*^9, 3.799946939509593*^9}, 3.799947304016275*^9, {
   3.79994776588827*^9, 3.799947779277232*^9}, {3.799948518494009*^9, 
   3.799948518940193*^9}, {3.79994938981207*^9, 3.7999493964401703`*^9}, 
   3.79994942815919*^9, 3.799949521633317*^9, {3.799949642769144*^9, 
   3.7999496615593433`*^9}, {3.7999497085324373`*^9, 
   3.7999497141195717`*^9}, {3.799949755488976*^9, 3.7999498620451517`*^9}, 
   3.799949974898219*^9, {3.799950053424226*^9, 3.799950056613741*^9}, {
   3.799950278510784*^9, 3.799950289340351*^9}, {3.799950343790501*^9, 
   3.7999503855287733`*^9}, {3.79995056241299*^9, 3.7999505637466717`*^9}, {
   3.800001891220665*^9, 3.80000189249562*^9}, {3.8000020778731728`*^9, 
   3.8000020813456287`*^9}, {3.800002112776174*^9, 3.800002119990082*^9}, {
   3.8000022022124567`*^9, 3.800002235427388*^9}, {3.800002363703539*^9, 
   3.800002403604456*^9}, {3.800002496688834*^9, 3.8000025274282827`*^9}, {
   3.800002662533908*^9, 3.8000027284108143`*^9}, {3.800002791388289*^9, 
   3.8000028068161793`*^9}, {3.8000028435403233`*^9, 
   3.8000028638594437`*^9}, {3.8000934294023523`*^9, 
   3.8000935429673777`*^9}, {3.800093689772647*^9, 3.800093709522941*^9}, {
   3.80009685209683*^9, 3.800096889542691*^9}, {3.800097230827818*^9, 
   3.800097235020568*^9}, {3.8000973184606237`*^9, 3.800097322033849*^9}, {
   3.800097452041821*^9, 3.800097462575014*^9}, {3.80009768886395*^9, 
   3.800097714056757*^9}, {3.800097917489738*^9, 3.800097919673773*^9}, {
   3.800098242402317*^9, 3.800098251265193*^9}, {3.800098295757258*^9, 
   3.800098320132695*^9}, {3.800098362055586*^9, 3.800098373732648*^9}, {
   3.800098646174562*^9, 3.800098651455718*^9}, {3.800098855314518*^9, 
   3.800098864175124*^9}, {3.800098904644479*^9, 3.800098913634768*^9}, {
   3.800099030431301*^9, 3.800099034749042*^9}, {3.8000990774939203`*^9, 
   3.80009907892631*^9}, {3.800099249132986*^9, 3.800099254037775*^9}, {
   3.800099301273156*^9, 3.800099303588705*^9}, {3.800099499646912*^9, 
   3.800099506349389*^9}, {3.800100790302801*^9, 3.8001008030281773`*^9}, 
   3.8001008551366577`*^9, {3.800166851733162*^9, 3.800166860795814*^9}, {
   3.8001996528339167`*^9, 3.800199653785015*^9}, {3.800199695954783*^9, 
   3.800199757998025*^9}, {3.800199825427347*^9, 3.800199825850359*^9}, {
   3.800199856764009*^9, 3.8001998606025763`*^9}, 3.80019992007929*^9, {
   3.800270617448868*^9, 3.8002707149632683`*^9}, {3.800352760538323*^9, 
   3.800352877339408*^9}, {3.800352935050913*^9, 3.800353089181219*^9}, {
   3.8003531227672863`*^9, 3.800353210531103*^9}, {3.800353244964078*^9, 
   3.800353279334386*^9}, 3.800353389877503*^9, {3.800353429778665*^9, 
   3.800353439007351*^9}, {3.800353565970138*^9, 3.8003535884387913`*^9}, {
   3.800353652459145*^9, 3.800353671043394*^9}, {3.8003538250603647`*^9, 
   3.800353835148892*^9}, {3.800353886848732*^9, 3.8003538914348583`*^9}, {
   3.8003539287446947`*^9, 3.8003539574061403`*^9}, {3.800395772860026*^9, 
   3.800395793813572*^9}, {3.800396578658386*^9, 3.80039665463636*^9}, {
   3.8003968331396103`*^9, 3.8003968462433434`*^9}, {3.80039696393607*^9, 
   3.800396979307517*^9}, {3.800397010022696*^9, 3.800397016391617*^9}, {
   3.800397103988428*^9, 3.800397118035428*^9}, 3.800397222939831*^9, {
   3.8004444904017076`*^9, 3.800444528865486*^9}, {3.800450992906934*^9, 
   3.800451073648161*^9}, 3.800451117511242*^9, {3.80045139368167*^9, 
   3.800451399423135*^9}, {3.8005274496077547`*^9, 3.8005275189422417`*^9}, {
   3.8005275589529123`*^9, 3.800527715373049*^9}, {3.800527754820243*^9, 
   3.8005277989207163`*^9}, {3.800527829442307*^9, 3.800527839119149*^9}, {
   3.8005278755476303`*^9, 3.800527959261404*^9}, {3.800528005001635*^9, 
   3.800528164379991*^9}, {3.800528286520035*^9, 3.8005282881308603`*^9}, 
   3.800528319134878*^9, 3.8005284216503553`*^9, {3.800529145822448*^9, 
   3.800529214055173*^9}, {3.8005445529335747`*^9, 3.800544556556472*^9}, {
   3.8005446277405453`*^9, 3.800544633130804*^9}, {3.800547184659237*^9, 
   3.8005472154346848`*^9}, 3.80054725592857*^9, 3.800547288510722*^9, {
   3.80054733312317*^9, 3.8005473342319403`*^9}, {3.800547369704056*^9, 
   3.800547380304742*^9}, {3.800547453259531*^9, 3.800547455910874*^9}, {
   3.8005475219902897`*^9, 3.800547589720574*^9}, {3.800547932798168*^9, 
   3.800548014749063*^9}, {3.8005480955556307`*^9, 3.8005481252399282`*^9}, 
   3.800548232043775*^9, {3.800548439034006*^9, 3.800548445676097*^9}, {
   3.800692569698184*^9, 3.800692600125721*^9}, {3.800692831974367*^9, 
   3.800692846678033*^9}, {3.800692902361223*^9, 3.800692931137182*^9}, {
   3.800693003310088*^9, 3.800693024186534*^9}, {3.800693065323214*^9, 
   3.8006930691074133`*^9}, {3.800693143479828*^9, 3.80069316298155*^9}, {
   3.800693231784018*^9, 3.800693322489897*^9}, {3.8006933608410473`*^9, 
   3.800693421042067*^9}, {3.800693480978615*^9, 3.8006936133670273`*^9}, {
   3.800693673206122*^9, 3.8006937843679333`*^9}, {3.8006938225159283`*^9, 
   3.8006938307012568`*^9}, {3.800693887857809*^9, 3.800694255303035*^9}, {
   3.8006943176268673`*^9, 3.8006943201429234`*^9}, {3.8006943785616837`*^9, 
   3.800694379820732*^9}, {3.8006944242283792`*^9, 3.800694466337956*^9}, 
   3.8006945465636587`*^9, 3.800694580552495*^9, {3.800695920749886*^9, 
   3.800695934980373*^9}, {3.800695976977851*^9, 3.800696065348773*^9}, {
   3.800696097903194*^9, 3.8006961034904127`*^9}, {3.800696165006214*^9, 
   3.800696181627468*^9}, 3.800696217513054*^9, {3.800696262985323*^9, 
   3.800696295509253*^9}, {3.800696652534998*^9, 3.800696663732747*^9}, 
   3.800697915811393*^9, {3.800697962016015*^9, 3.8006979981281757`*^9}, {
   3.80069805625902*^9, 3.800698064236869*^9}, {3.800700682323927*^9, 
   3.800700707913866*^9}, {3.800700755098383*^9, 3.8007007804659243`*^9}, {
   3.800700823077923*^9, 3.800700852283702*^9}, {3.800700887260727*^9, 
   3.8007009597414618`*^9}, {3.800700995152876*^9, 3.8007010655780287`*^9}, {
   3.800701107980904*^9, 3.800701137498294*^9}, {3.800701168604401*^9, 
   3.800701180169737*^9}, {3.800701215038341*^9, 3.800701236791986*^9}, {
   3.800702800871293*^9, 3.800702801850224*^9}, {3.800703110871787*^9, 
   3.800703117998214*^9}, 3.800703180202304*^9, {3.800703276292841*^9, 
   3.800703313692593*^9}, 3.800703378142149*^9, {3.800705072590375*^9, 
   3.800705074039618*^9}, {3.800705375708653*^9, 3.800705376750523*^9}, 
   3.80070541204771*^9, 3.8007054516145763`*^9, {3.800706820132288*^9, 
   3.8007069299092207`*^9}, {3.800710681124297*^9, 3.800710683600747*^9}, {
   3.800784728091495*^9, 3.800784731167779*^9}, {3.800784963904052*^9, 
   3.8007850120332527`*^9}, {3.8007910374592333`*^9, 3.800791058843499*^9}, {
   3.800791131797106*^9, 3.800791152083411*^9}, {3.800791225645996*^9, 
   3.800791231839899*^9}, {3.800791447413217*^9, 3.8007914544795313`*^9}, {
   3.800791570112152*^9, 3.8007916284306602`*^9}, {3.80080045610788*^9, 
   3.800800511371009*^9}, {3.800801043776458*^9, 3.800801047334406*^9}, {
   3.8010476441522713`*^9, 3.801047699322114*^9}, {3.801054138845344*^9, 
   3.801054162248563*^9}, {3.801055744032968*^9, 3.801055765458263*^9}, 
   3.801055845611724*^9, {3.80106260945051*^9, 3.801062744466106*^9}, {
   3.801062785967292*^9, 3.801062795371915*^9}, {3.80114607888616*^9, 
   3.801146119328373*^9}, {3.801146170298757*^9, 3.801146359777122*^9}, {
   3.801146391525546*^9, 3.8011464254469023`*^9}, {3.801146484015521*^9, 
   3.801146560616782*^9}, {3.8011486778803377`*^9, 3.801148681854073*^9}, {
   3.801218102505883*^9, 3.801218172138472*^9}, {3.801218207351989*^9, 
   3.801218226743512*^9}, {3.801218274757958*^9, 3.801218359532721*^9}, {
   3.801221056562749*^9, 3.8012211017969418`*^9}, {3.8012211934418163`*^9, 
   3.801221212551649*^9}, {3.801221286605888*^9, 3.801221291764756*^9}, {
   3.801221818467929*^9, 3.80122187186341*^9}, {3.8012223385467978`*^9, 
   3.801222399223995*^9}, {3.801222635100431*^9, 3.80122264364835*^9}, {
   3.801224046632654*^9, 3.801224072043767*^9}, {3.801224223674048*^9, 
   3.801224228529243*^9}, {3.801241729237713*^9, 3.801241768342127*^9}, {
   3.801304258207019*^9, 3.8013043583009367`*^9}, {3.8013044090407887`*^9, 
   3.801304497880589*^9}, {3.801304541403867*^9, 3.8013045580178833`*^9}, {
   3.801304590797701*^9, 3.801304594765267*^9}, {3.8013046616013603`*^9, 
   3.801304664567569*^9}, {3.801304744647883*^9, 3.80130474748984*^9}, {
   3.801304805266427*^9, 3.801304806076521*^9}, {3.8013117262608023`*^9, 
   3.801311744118833*^9}, {3.801312842279656*^9, 3.801312849901091*^9}, {
   3.801312922923007*^9, 3.801312929392921*^9}, {3.8014852163888474`*^9, 
   3.801485308680387*^9}, {3.801485354022965*^9, 3.801485512161992*^9}, {
   3.80148556666755*^9, 3.801485688387128*^9}, {3.801491789955407*^9, 
   3.80149191748407*^9}, {3.8015659455940733`*^9, 3.801566151894559*^9}, {
   3.801566206965213*^9, 3.801566252327832*^9}, 3.801566354641301*^9, {
   3.8015854291841927`*^9, 3.8015854555705233`*^9}, {3.8016502554682207`*^9, 
   3.80165029067332*^9}, {3.801652746527117*^9, 3.801652819113306*^9}, {
   3.801654044247732*^9, 3.801654045411499*^9}, 3.8016541656068068`*^9, {
   3.801655020178472*^9, 3.8016550483066273`*^9}, {3.8016557983228407`*^9, 
   3.801655907378796*^9}, {3.801655940826667*^9, 3.801655994405642*^9}, {
   3.801656069208354*^9, 3.801656078291293*^9}, 3.801656298808751*^9, {
   3.80165638674774*^9, 3.801656394721423*^9}, {3.8016566719006453`*^9, 
   3.8016567229667*^9}, {3.801656781940434*^9, 3.801656801389021*^9}, {
   3.801739598823288*^9, 3.801739605503065*^9}, {3.801739769661829*^9, 
   3.801739781477632*^9}, {3.801739822654498*^9, 3.801739827100008*^9}, {
   3.801739865892901*^9, 3.801739889385676*^9}, {3.801739976088479*^9, 
   3.801740021967246*^9}, {3.8017402868770113`*^9, 3.801740306574531*^9}, {
   3.801740516667973*^9, 3.801740598433073*^9}, {3.801743017607485*^9, 
   3.801743101949896*^9}, {3.8017431419042797`*^9, 3.801743148259046*^9}, {
   3.8017432167918997`*^9, 3.8017432280059843`*^9}, {3.801743269544282*^9, 
   3.801743296645709*^9}, {3.801764062817078*^9, 3.8017640681864433`*^9}, {
   3.8017647223552094`*^9, 3.80176472737075*^9}, {3.801764808645656*^9, 
   3.8017648213042088`*^9}, {3.8017651829805107`*^9, 3.801765189138793*^9}, {
   3.801766067061325*^9, 3.801766073818811*^9}, {3.801767427856526*^9, 
   3.801767526007256*^9}, {3.8017676922274237`*^9, 3.801767727988414*^9}, {
   3.801821051561482*^9, 3.8018210654411583`*^9}, 3.801821334025292*^9, 
   3.8018213663426456`*^9, {3.801822104262542*^9, 3.8018221119215927`*^9}, {
   3.8018221852724657`*^9, 3.801822199911326*^9}, {3.8024308798748493`*^9, 
   3.802430953377553*^9}, {3.802430989540401*^9, 3.802431124415041*^9}, {
   3.802431162051219*^9, 3.802431496129488*^9}, {3.802431602153023*^9, 
   3.8024317432875643`*^9}, {3.802431776678007*^9, 3.802431986912822*^9}, {
   3.802432029449864*^9, 3.802432052724587*^9}, {3.80243208275393*^9, 
   3.8024321027063713`*^9}, {3.8024321412032757`*^9, 3.802432156367115*^9}, {
   3.802432233660963*^9, 3.802432293259493*^9}, {3.802432325643965*^9, 
   3.8024323586210957`*^9}, {3.802432397276347*^9, 3.802432471495501*^9}, {
   3.802432515875475*^9, 3.802432516948929*^9}, {3.802432557809616*^9, 
   3.802432558705468*^9}, {3.802432662332903*^9, 3.802432688025044*^9}, {
   3.802432732705212*^9, 3.8024328130039387`*^9}, {3.802432887461721*^9, 
   3.802432890414184*^9}, {3.802432923358099*^9, 3.802432930661868*^9}, {
   3.8024329634800386`*^9, 3.8024329681224623`*^9}, {3.802433039964129*^9, 
   3.802433091956416*^9}, {3.802433564224348*^9, 3.802433678566394*^9}, {
   3.8024338631412497`*^9, 3.802433889434142*^9}, 3.8024363581868258`*^9, {
   3.802436433304261*^9, 3.802436439268745*^9}, {3.802437964075739*^9, 
   3.8024379976061153`*^9}, {3.802452361766446*^9, 3.8024523818275213`*^9}, 
   3.8025195265243883`*^9, {3.802519584521394*^9, 3.8025197619960413`*^9}, {
   3.802519849365325*^9, 3.8025198612534122`*^9}, {3.8025199290792418`*^9, 
   3.802519983300867*^9}, {3.802534535880471*^9, 3.8025345823699408`*^9}, {
   3.802535802670149*^9, 3.80253580919154*^9}, {3.802614577393588*^9, 
   3.802614601697164*^9}, {3.802614638106227*^9, 3.802614726070444*^9}, {
   3.802614759676632*^9, 3.802614819109647*^9}, {3.802615548538513*^9, 
   3.8026155551488028`*^9}, 3.80261604747154*^9, {3.802876550336691*^9, 
   3.802876554752967*^9}, 3.802951606481902*^9, {3.803551674719047*^9, 
   3.803552401307094*^9}, {3.803552798472911*^9, 3.80355287224435*^9}, {
   3.803553368606635*^9, 3.8035534015301228`*^9}, 3.803559089058711*^9, {
   3.803728819226753*^9, 3.803728843053678*^9}, {3.8038149647020073`*^9, 
   3.8038149819080477`*^9}, {3.803815293163665*^9, 3.8038153022163267`*^9}, {
   3.803815358416113*^9, 3.8038153748607616`*^9}, {3.803897705426458*^9, 
   3.803897724842388*^9}, {3.803897767630238*^9, 3.803897793693873*^9}, {
   3.803982722023561*^9, 3.803982733726345*^9}, {3.8039827779825487`*^9, 
   3.8039828189138393`*^9}, {3.803982888928409*^9, 3.803983019497188*^9}, {
   3.80398319990819*^9, 3.803983212260378*^9}, {3.803983581630246*^9, 
   3.803983600633615*^9}, {3.803983636272925*^9, 3.803983637644784*^9}, {
   3.8039836707720947`*^9, 3.803983688931871*^9}, {3.804248094320241*^9, 
   3.804248162434214*^9}, {3.804248387509548*^9, 3.804248394672078*^9}, {
   3.804248681261279*^9, 3.804248861368814*^9}, {3.804248908390641*^9, 
   3.804249009576839*^9}, {3.8043345498012743`*^9, 3.804334552801046*^9}, {
   3.804334583603373*^9, 3.804334624084556*^9}, {3.804334788042478*^9, 
   3.804334820189294*^9}, {3.8043370018125134`*^9, 3.804337029407373*^9}, {
   3.8043371469067173`*^9, 3.804337150257057*^9}, 3.804337186874913*^9, {
   3.8043372891748667`*^9, 3.8043372929732943`*^9}, 3.8044162065116873`*^9, {
   3.804420758933361*^9, 3.804420761100347*^9}, {3.804421201099411*^9, 
   3.804421225416439*^9}, 3.804421314199202*^9, {3.804508069016868*^9, 
   3.804508100929722*^9}, {3.8045922242243547`*^9, 3.8045922477234907`*^9}, {
   3.8045954978153954`*^9, 3.8045955320026083`*^9}, {3.804595569472726*^9, 
   3.804595766550565*^9}, {3.8045958052419024`*^9, 3.804595810768998*^9}, {
   3.804595872431486*^9, 3.8045958792806873`*^9}, {3.8046033445203753`*^9, 
   3.804603375328595*^9}, {3.8046036951431837`*^9, 3.804603696684004*^9}, {
   3.804603741334518*^9, 3.804603807577066*^9}, {3.804603854357959*^9, 
   3.804603921613265*^9}, {3.8046039725650463`*^9, 3.8046039790310793`*^9}, {
   3.8046051511475763`*^9, 3.804605249537127*^9}, {3.804763731848814*^9, 
   3.8047638935877457`*^9}, {3.80476397147761*^9, 3.80476400366074*^9}, {
   3.804764054045495*^9, 3.8047640659268847`*^9}, {3.804769725904934*^9, 
   3.8047697426005983`*^9}, 3.804935515890107*^9, {3.8049376541718063`*^9, 
   3.8049376624961863`*^9}, {3.805711708663631*^9, 3.8057117266501837`*^9}, {
   3.8058883912274427`*^9, 3.805888393389536*^9}, {3.8058884647586412`*^9, 
   3.80588847445683*^9}, {3.8064015327793016`*^9, 3.806401572734105*^9}, {
   3.806401620493178*^9, 3.806401645734034*^9}, {3.806402110149939*^9, 
   3.8064021524333143`*^9}, 3.806488752759213*^9, {3.806488927707993*^9, 
   3.806488928083419*^9}, {3.806489631262575*^9, 3.806489636239916*^9}, {
   3.8064898107824907`*^9, 3.806489830498526*^9}, {3.8064931131959047`*^9, 
   3.806493129125223*^9}, {3.80665888288238*^9, 3.806658899419389*^9}, {
   3.8067697247822313`*^9, 3.806769731923613*^9}, {3.806770038030046*^9, 
   3.8067700447216253`*^9}, {3.8071004619500113`*^9, 3.807100470867065*^9}, {
   3.809511991859928*^9, 3.809512023291304*^9}, {3.809514825528397*^9, 
   3.80951482630341*^9}, {3.8154977995250177`*^9, 3.815497804778399*^9}, {
   3.815653019550013*^9, 3.8156530351861687`*^9}, {3.815653149184432*^9, 
   3.81565316627532*^9}},
 CellLabel->
  "In[303]:=",ExpressionUUID->"786e65c9-348e-4a7c-83af-cae7282e62eb"]
}, Open  ]],

Cell[CellGroupData[{

Cell["NYC Data Epidemic to August 23, 2020", "Subsection",
 CellChangeTimes->{{3.800784608996028*^9, 3.800784624233225*^9}, {
  3.8018214910060167`*^9, 3.801821491986485*^9}, {3.807264013785239*^9, 
  3.807264017217535*^9}},ExpressionUUID->"dbd7d667-08b4-4352-b459-\
248c5eb88f15"],

Cell["Import cases, hospitalizations, death data:", "Text",
 CellChangeTimes->{{3.799935283080761*^9, 
  3.799935308623385*^9}},ExpressionUUID->"f4da07a6-dfe9-4ac1-b9e2-\
78b013bd0387"],

Cell[BoxData[
 RowBox[{
  RowBox[{"Clear", "[", "NYCData", "]"}], ";", 
  RowBox[{"(", 
   RowBox[{"NYCData", "=", 
    RowBox[{
    "Import", "[", 
     "\"\<https://raw.githubusercontent.com/nychealth/coronavirus-data/master/\
trends/data-by-day.csv\>\"", "]"}]}], ")"}], ";"}]], "Input",
 InitializationCell->True,
 CellChangeTimes->{{3.799935310636235*^9, 3.799935348609191*^9}, {
   3.80027105118215*^9, 3.80027106578094*^9}, {3.802433974299473*^9, 
   3.802433981919992*^9}, {3.806245800696163*^9, 3.806245810243754*^9}, {
   3.8062458699501553`*^9, 3.806245890989174*^9}, 3.8073521287606277`*^9, 
   3.808220349053557*^9, {3.808220954090673*^9, 3.808220958072215*^9}, {
   3.815406207261827*^9, 3.815406221111376*^9}, 3.815406416947384*^9, 
   3.815407160859952*^9},
 CellLabel->"In[95]:=",ExpressionUUID->"1712506c-690b-4edf-8022-dddf7b0ce905"],

Cell[CellGroupData[{

Cell[BoxData[
 RowBox[{"NYCData", "//", "Dimensions"}]], "Input",
 CellChangeTimes->{{3.815406444395328*^9, 3.815406453988305*^9}},
 CellLabel->"In[96]:=",ExpressionUUID->"12205d32-1c55-4c84-9613-b49de038a54b"],

Cell[BoxData[
 RowBox[{"{", 
  RowBox[{"270", ",", "39"}], "}"}]], "Output",
 CellChangeTimes->{3.815406455800559*^9, 3.815407170815968*^9},
 CellLabel->"Out[96]=",ExpressionUUID->"cd07da61-3c74-44a0-ba8b-190de8604b0e"]
}, Open  ]],

Cell[CellGroupData[{

Cell[BoxData[
 RowBox[{
  RowBox[{"NYCData", "[", 
   RowBox[{"[", 
    RowBox[{"1", ";;", "10"}], "]"}], "]"}], "//", "Shallow"}]], "Input",
 CellChangeTimes->{{3.802451198264645*^9, 3.802451203648633*^9}, {
  3.803483065152548*^9, 3.8034830830556803`*^9}, {3.8082198176614027`*^9, 
  3.808219855682659*^9}, {3.809511959596072*^9, 3.809511964620811*^9}, {
  3.815406479201371*^9, 3.815406493184678*^9}, {3.815407176665956*^9, 
  3.815407188409585*^9}},
 CellLabel->"In[98]:=",ExpressionUUID->"457b376a-0d43-468d-ba7d-f043d10b807c"],

Cell[BoxData[
 RowBox[{"{", 
  RowBox[{
   RowBox[{"{", 
    RowBox[{"\<\"date_of_interest\"\>", ",", "\<\"CASE_COUNT\"\>", 
     ",", "\<\"HOSPITALIZED_COUNT\"\>", ",", "\<\"DEATH_COUNT\"\>", 
     ",", "\<\"DEATH_COUNT_PROBABLE\"\>", ",", "\<\"CASE_COUNT_7DAY_AVG\"\>", 
     ",", "\<\"HOSP_COUNT_7DAY_AVG\"\>", ",", "\<\"DEATH_COUNT_7DAY_AVG\"\>", 
     ",", "\<\"BX_CASE_COUNT\"\>", ",", "\<\"BX_HOSPITALIZED_COUNT\"\>", ",", 
     
     RowBox[{"\[LeftSkeleton]", "29", "\[RightSkeleton]"}]}], "}"}], ",", 
   RowBox[{"{", 
    RowBox[{"\<\"02/29/2020\"\>", ",", "1", ",", "0", ",", "0", ",", "0", ",",
      "0", ",", "0", ",", "0", ",", "0", ",", "0", ",", 
     RowBox[{"\[LeftSkeleton]", "29", "\[RightSkeleton]"}]}], "}"}], ",", 
   RowBox[{"{", 
    RowBox[{"\<\"03/01/2020\"\>", ",", "0", ",", "0", ",", "0", ",", "0", ",",
      "0", ",", "0", ",", "0", ",", "0", ",", "0", ",", 
     RowBox[{"\[LeftSkeleton]", "29", "\[RightSkeleton]"}]}], "}"}], ",", 
   RowBox[{"{", 
    RowBox[{"\<\"03/02/2020\"\>", ",", "0", ",", "0", ",", "0", ",", "0", ",",
      "0", ",", "0", ",", "0", ",", "0", ",", "0", ",", 
     RowBox[{"\[LeftSkeleton]", "29", "\[RightSkeleton]"}]}], "}"}], ",", 
   RowBox[{"{", 
    RowBox[{"\<\"03/03/2020\"\>", ",", "1", ",", "1", ",", "0", ",", "0", ",",
      "0", ",", "0", ",", "0", ",", "0", ",", "0", ",", 
     RowBox[{"\[LeftSkeleton]", "29", "\[RightSkeleton]"}]}], "}"}], ",", 
   RowBox[{"{", 
    RowBox[{"\<\"03/04/2020\"\>", ",", "5", ",", "2", ",", "0", ",", "0", ",",
      "0", ",", "0", ",", "0", ",", "0", ",", "0", ",", 
     RowBox[{"\[LeftSkeleton]", "29", "\[RightSkeleton]"}]}], "}"}], ",", 
   RowBox[{"{", 
    RowBox[{"\<\"03/05/2020\"\>", ",", "3", ",", "8", ",", "0", ",", "0", ",",
      "0", ",", "0", ",", "0", ",", "0", ",", "0", ",", 
     RowBox[{"\[LeftSkeleton]", "29", "\[RightSkeleton]"}]}], "}"}], ",", 
   RowBox[{"{", 
    RowBox[{"\<\"03/06/2020\"\>", ",", "8", ",", "5", ",", "0", ",", "0", ",",
      "3", ",", "2", ",", "0", ",", "2", ",", "1", ",", 
     RowBox[{"\[LeftSkeleton]", "29", "\[RightSkeleton]"}]}], "}"}], ",", 
   RowBox[{"{", 
    RowBox[{"\<\"03/07/2020\"\>", ",", "7", ",", "6", ",", "0", ",", "0", ",",
      "3", ",", "3", ",", "0", ",", "0", ",", "1", ",", 
     RowBox[{"\[LeftSkeleton]", "29", "\[RightSkeleton]"}]}], "}"}], ",", 
   RowBox[{"{", 
    RowBox[{"\<\"03/08/2020\"\>", ",", "21", ",", "15", ",", "0", ",", "0", 
     ",", "6", ",", "5", ",", "0", ",", "3", ",", "2", ",", 
     RowBox[{"\[LeftSkeleton]", "29", "\[RightSkeleton]"}]}], "}"}]}], 
  "}"}]], "Output",
 CellChangeTimes->{
  3.802451527538838*^9, 3.8034830374958773`*^9, {3.803483073266986*^9, 
   3.8034830840061693`*^9}, 3.803828636493309*^9, 3.803897103130692*^9, 
   3.8047689306325197`*^9, 3.80588822522556*^9, 3.8060618759290733`*^9, 
   3.806488206301797*^9, 3.8073521334935007`*^9, 3.807527620477957*^9, 
   3.80821978457747*^9, {3.808219821422868*^9, 3.808219856867353*^9}, 
   3.808220356472826*^9, 3.808220966206423*^9, 3.809511965488093*^9, 
   3.8095120596555767`*^9, 3.8125345434716454`*^9, 3.815406230512302*^9, 
   3.815406428017281*^9, {3.815406480140574*^9, 3.815406494482717*^9}, {
   3.81540717784269*^9, 3.815407191285421*^9}},
 CellLabel->
  "Out[98]//Shallow=",ExpressionUUID->"f305b338-87e8-4700-ba99-db6cbdc78c85"]
}, Open  ]]
}, Open  ]],

Cell[CellGroupData[{

Cell["NYCTest", "Subsection",
 CellChangeTimes->{{3.80348320515036*^9, 
  3.803483209710711*^9}},ExpressionUUID->"0bfecdbf-27b8-4e56-aa0e-\
baec5c48a58e"],

Cell[CellGroupData[{

Cell[BoxData[
 RowBox[{
  RowBox[{
   RowBox[{"Clear", "[", "NYCTest", "]"}], ";", 
   RowBox[{"(", 
    RowBox[{"NYCTest", "=", 
     RowBox[{
      RowBox[{"EpidemicCME", "[", "]"}], "[", 
      RowBox[{"{", 
       RowBox[{"\"\<NYC\>\"", ",", "\"\<March 1-November 25 2020\>\"", ",", 
        RowBox[{"8", " ", 
         SuperscriptBox["10", "6"]}], ",", "1", ",", 
        RowBox[{"Total", "@", 
         RowBox[{
          RowBox[{"Transpose", "[", "NYCData", "]"}], "[", 
          RowBox[{"[", 
           RowBox[{"4", ",", 
            RowBox[{"2", ";;"}]}], "]"}], "]"}]}], ",", "1", ",", 
        RowBox[{
         RowBox[{"Transpose", "[", "NYCData", "]"}], "[", 
         RowBox[{"[", 
          RowBox[{
           RowBox[{"{", 
            RowBox[{"2", ",", "4"}], "}"}], ",", 
           RowBox[{"2", ";;"}]}], "]"}], "]"}]}], "}"}], "]"}]}], ")"}], 
   ";"}], "//", "Timing"}]], "Input",
 CellChangeTimes->{{3.8024341985564823`*^9, 3.8024342454022207`*^9}, {
   3.802434281634907*^9, 3.8024342899188757`*^9}, {3.8024343504264174`*^9, 
   3.802434360850609*^9}, 3.802434622176998*^9, {3.8024349722682877`*^9, 
   3.8024349725098867`*^9}, 3.802435027476844*^9, {3.8024350740761547`*^9, 
   3.802435080704279*^9}, 3.802435147097712*^9, {3.8024352124154797`*^9, 
   3.802435284978347*^9}, 3.8024353304066343`*^9, {3.802435409311645*^9, 
   3.8024354137790737`*^9}, {3.802435476879011*^9, 3.80243548201132*^9}, 
   3.802438013110138*^9, {3.80243948219522*^9, 3.8024394890222692`*^9}, {
   3.80243955015919*^9, 3.802439554674385*^9}, {3.8024396125047503`*^9, 
   3.8024396208154783`*^9}, {3.8035527527395897`*^9, 3.803552778565488*^9}, {
   3.803553415501863*^9, 3.803553454752543*^9}, {3.8039832546930437`*^9, 
   3.803983268189343*^9}, {3.804248244643258*^9, 3.804248246944994*^9}, 
   3.8042483569351063`*^9, {3.804249032634015*^9, 3.8042490646295643`*^9}, {
   3.80433704953158*^9, 3.80433706688772*^9}, {3.804418030952139*^9, 
   3.804418035126371*^9}, {3.804418072725456*^9, 3.804418076763589*^9}, {
   3.804421232903816*^9, 3.804421264421864*^9}, 3.804937623635378*^9, 
   3.805198759480495*^9, {3.805711758552369*^9, 3.805711769692667*^9}, 
   3.80588841267525*^9, {3.805970996169072*^9, 3.805971070037562*^9}, 
   3.805971181948187*^9, {3.806488280760221*^9, 3.8064883075148973`*^9}, {
   3.806488779706684*^9, 3.80648883721528*^9}, {3.806659093133196*^9, 
   3.806659094216927*^9}, {3.807352153964964*^9, 3.80735215573919*^9}, {
   3.807356427962904*^9, 3.807356452794107*^9}, {3.8082207160699053`*^9, 
   3.808220718451818*^9}, {3.8125345571104383`*^9, 3.812534563364271*^9}, {
   3.815407203618436*^9, 3.815407221089018*^9}},
 CellLabel->
  "In[144]:=",ExpressionUUID->"c2d4cbf2-e688-491c-be1a-9049799a6163"],

Cell[BoxData[
 RowBox[{"{", 
  RowBox[{"5.780674`", ",", "Null"}], "}"}]], "Output",
 CellChangeTimes->{
  3.8038113036930513`*^9, 3.803828643596541*^9, 3.80389711702171*^9, 
   3.803983033161573*^9, 3.803983221451297*^9, 3.803983269839802*^9, 
   3.803983610996162*^9, 3.803983647433733*^9, 3.8039837014122868`*^9, 
   3.804248366628397*^9, 3.804248402023682*^9, 3.804249066626482*^9, 
   3.8043348707063017`*^9, 3.804337073207687*^9, 3.804337158841153*^9, 
   3.804337193660952*^9, 3.804337302254727*^9, 3.804337716580186*^9, 
   3.804416224025407*^9, 3.8044180371306543`*^9, 3.804418078941806*^9, 
   3.804420776878097*^9, 3.804421265762949*^9, 3.804421325812633*^9, 
   3.804595783929208*^9, 3.804595820107779*^9, 3.8045958865590343`*^9, {
   3.8046033605959*^9, 3.804603387339569*^9}, 3.804603824992008*^9, 
   3.8046039306818027`*^9, {3.804603993234695*^9, 3.804604008517612*^9}, {
   3.8046041938209963`*^9, 3.804604211426982*^9}, 3.804604783477337*^9, 
   3.804604904167659*^9, 3.804605255711567*^9, 3.804763235683775*^9, 
   3.8047639127661552`*^9, 3.804764011118208*^9, {3.8047640775291977`*^9, 
   3.804764098318368*^9}, {3.804769199873186*^9, 3.80476922303069*^9}, 
   3.8047693937326193`*^9, 3.804769757548523*^9, 3.804777987730802*^9, 
   3.804935500027981*^9, 3.804935552061555*^9, 3.804936223285894*^9, 
   3.804936305091281*^9, 3.80493759567649*^9, 3.8049376266347933`*^9, 
   3.804937672755241*^9, 3.805020709808182*^9, 3.805198762278751*^9, 
   3.80571177409437*^9, 3.8058882311493587`*^9, 3.805888414733824*^9, 
   3.8058885562344513`*^9, 3.8059710724513617`*^9, {3.805971159150894*^9, 
   3.805971185419559*^9}, 3.805971594578868*^9, 3.8059780057841063`*^9, {
   3.805978191143096*^9, 3.8059782117216043`*^9}, 3.805978266052251*^9, 
   3.805978351018606*^9, 3.8059787868336153`*^9, 3.8060618827237062`*^9, 
   3.806246003027421*^9, 3.80625932526064*^9, 3.806488236295903*^9, 
   3.806488308890973*^9, 3.806488654001494*^9, 3.806488841470028*^9, 
   3.8064889381214247`*^9, 3.806489646976647*^9, 3.806489844569592*^9, 
   3.8066590955428743`*^9, 3.806659131331675*^9, 3.806770127185977*^9, 
   3.807100333681795*^9, 3.807100522388671*^9, 3.8071888429542*^9, 
   3.807200429251243*^9, 3.807352176417918*^9, 3.807356455251021*^9, 
   3.8075276281686296`*^9, 3.8076918026190567`*^9, 3.808220369301433*^9, 
   3.8082207223848257`*^9, 3.809512077165173*^9, 3.809512820888337*^9, 
   3.809514839275991*^9, 3.8125345778769007`*^9, 3.815407230109972*^9, 
   3.81549800333712*^9, 3.815498051690174*^9},
 CellLabel->
  "Out[144]=",ExpressionUUID->"87ca321e-2e07-4c4a-89fe-c8b35de108f6"]
}, Open  ]],

Cell[CellGroupData[{

Cell[BoxData[
 RowBox[{
  RowBox[{"NYCTest", "[", 
   RowBox[{"[", 
    RowBox[{"2", ",", "2"}], "]"}], "]"}], "//", "Shallow"}]], "Input",
 CellChangeTimes->{{3.803983223877851*^9, 3.80398322685577*^9}, {
   3.8039837753753757`*^9, 3.803983790247776*^9}, 3.804248409755889*^9, {
   3.804337250294599*^9, 3.8043372759456244`*^9}, {3.804416227058868*^9, 
   3.804416230884613*^9}, {3.804596030530464*^9, 3.8045960490413837`*^9}, 
   3.804603564109762*^9, {3.8059717436569967`*^9, 3.805971746286368*^9}, 
   3.806489755016039*^9, {3.809512217333865*^9, 3.809512232181937*^9}, 
   3.809512276936741*^9, {3.8095123098992977`*^9, 3.809512322801506*^9}},
 CellLabel->
  "In[145]:=",ExpressionUUID->"c0aefc1a-d46d-41c6-987b-de10630e6476"],

Cell[BoxData[
 RowBox[{"{", 
  RowBox[{
   RowBox[{"m", "\[Rule]", "0.12591362058186012`"}], ",", 
   RowBox[{"d", "\[Rule]", "0.0006214186003716511`"}], ",", 
   RowBox[{"b", "\[Rule]", "0.05919116942017083`"}], ",", 
   RowBox[{
    RowBox[{"r", "[", 
     RowBox[{"\[LeftSkeleton]", "1", "\[RightSkeleton]"}], "]"}], "\[Rule]", 
    "0.3225958001402904`"}], ",", 
   RowBox[{
    RowBox[{"r", "[", 
     RowBox[{"\[LeftSkeleton]", "1", "\[RightSkeleton]"}], "]"}], "\[Rule]", 
    "0.32005980614333446`"}], ",", 
   RowBox[{
    RowBox[{"r", "[", 
     RowBox[{"\[LeftSkeleton]", "1", "\[RightSkeleton]"}], "]"}], "\[Rule]", 
    "0.3203316369877683`"}], ",", 
   RowBox[{
    RowBox[{"r", "[", 
     RowBox[{"\[LeftSkeleton]", "1", "\[RightSkeleton]"}], "]"}], "\[Rule]", 
    "0.3206027008511831`"}], ",", 
   RowBox[{
    RowBox[{"r", "[", 
     RowBox[{"\[LeftSkeleton]", "1", "\[RightSkeleton]"}], "]"}], "\[Rule]", 
    "0.3208714489736643`"}], ",", 
   RowBox[{
    RowBox[{"r", "[", 
     RowBox[{"\[LeftSkeleton]", "1", "\[RightSkeleton]"}], "]"}], "\[Rule]", 
    "0.321135549083092`"}], ",", 
   RowBox[{
    RowBox[{"r", "[", 
     RowBox[{"\[LeftSkeleton]", "1", "\[RightSkeleton]"}], "]"}], "\[Rule]", 
    "0.32139189911871974`"}], ",", 
   RowBox[{"\[LeftSkeleton]", "2418", "\[RightSkeleton]"}]}], "}"}]], "Output",\

 CellChangeTimes->{
  3.803983227358424*^9, 3.803983275524693*^9, 3.803983614202182*^9, 
   3.803983651258359*^9, 3.803983705497869*^9, {3.80398378141485*^9, 
   3.80398379154209*^9}, 3.8042484105685253`*^9, 3.804249072204273*^9, 
   3.804334874208331*^9, 3.804337076755003*^9, 3.804337197100789*^9, {
   3.804337252248213*^9, 3.804337304212413*^9}, 3.804337720573114*^9, 
   3.8044162322275743`*^9, 3.804418039707056*^9, 3.804418084224353*^9, {
   3.804596022337084*^9, 3.804596050626388*^9}, 3.804603564836212*^9, 
   3.804604020977516*^9, 3.805198734937271*^9, 3.8059711681798058`*^9, 
   3.80597159942745*^9, 3.805971746935672*^9, 3.805978016114015*^9, 
   3.80597836519232*^9, 3.80597879736591*^9, 3.806246011586061*^9, 
   3.806488414398981*^9, 3.806488850741748*^9, 3.8064897557774963`*^9, 
   3.806489855286364*^9, {3.809512213234215*^9, 3.809512233841449*^9}, 
   3.809512277695114*^9, {3.80951231038507*^9, 3.809512324303544*^9}, 
   3.809512823874289*^9, 3.8095148422306757`*^9, 3.8125345869144163`*^9, 
   3.815407234593835*^9, 3.815498056099657*^9},
 CellLabel->
  "Out[145]//Shallow=",ExpressionUUID->"2e4d0d10-d45f-4bdc-8bd6-f85314874c90"]
}, Open  ]]
}, Open  ]]
}, Open  ]],

Cell[CellGroupData[{

Cell["Simulations", "Section",
 CellChangeTimes->{{3.8034723155755043`*^9, 
  3.803472317819087*^9}},ExpressionUUID->"51e8e1a5-bfe1-4a85-8844-\
f09c12a8aace"],

Cell[CellGroupData[{

Cell["Simulation summary, plot, and report programs", "Subsection",
 CellChangeTimes->{{3.800785229536923*^9, 3.800785239631401*^9}, {
  3.801064302285459*^9, 3.801064306366177*^9}, {3.801821553271511*^9, 
  3.801821556638377*^9}, {3.805902767981271*^9, 
  3.8059027923570766`*^9}},ExpressionUUID->"8e11a448-da0d-46cc-9b48-\
cd5fd6a0722c"],

Cell["Report and plot simulations:", "Text",
 CellChangeTimes->{{3.80165036860913*^9, 3.801650380350944*^9}, {
  3.805888009196023*^9, 
  3.80588802369657*^9}},ExpressionUUID->"d0e8eb55-e9db-4886-b0e9-\
40fdf6488823"],

Cell[BoxData[{
 RowBox[{
  RowBox[{"Clear", "[", "EpidemicCMESummary", "]"}], 
  ";"}], "\[IndentingNewLine]", 
 RowBox[{
  RowBox[{
   RowBox[{"Options", "[", "EpidemicCMESummary", "]"}], "=", 
   RowBox[{"{", 
    RowBox[{
     RowBox[{"reportparams", "\[Rule]", 
      RowBox[{"{", 
       RowBox[{
        FractionBox["1", 
         RowBox[{"m", "+", "d"}]], ",", 
        FractionBox["d", 
         RowBox[{"m", "+", "d"}]], ",", 
        FractionBox[
         RowBox[{"r", "[", "0", "]"}], 
         RowBox[{"m", "+", "d"}]], ",", 
        RowBox[{"1", "-", 
         FractionBox[
          RowBox[{"m", "+", "d"}], 
          RowBox[{"r", "[", "0", "]"}]]}], ",", "b"}], "}"}]}], ",", 
     RowBox[{"fitstats", "\[Rule]", "False"}]}], "}"}]}], 
  ";"}], "\[IndentingNewLine]", 
 RowBox[{
  RowBox[{
   RowBox[{"EpidemicCMESummary", "[", 
    RowBox[{"opts", ":", 
     RowBox[{"OptionsPattern", "[", 
      RowBox[{"{", 
       RowBox[{"ListPlot", ",", "EpidemicCME", ",", "EpidemicCMESummary"}], 
       "}"}], "]"}]}], "]"}], "[", 
   RowBox[{"simlong", ":", 
    RowBox[{"{", 
     RowBox[{"options_", ",", 
      RowBox[{"{", 
       RowBox[{"score_", ",", "simul_List"}], "}"}], ",", "country_", ",", 
      "datelabel_", ",", "pop_", ",", "popwt_", ",", "totinf_", ",", "infwt_",
       ",", 
      RowBox[{"{", 
       RowBox[{"x_List", ",", "z_List"}], "}"}]}], "}"}]}], "]"}], ":=", 
  "\[IndentingNewLine]", 
  RowBox[{"With", "[", 
   RowBox[{
    RowBox[{"{", 
     RowBox[{
      RowBox[{"T", "=", 
       RowBox[{"Length", "[", "x", "]"}]}], ",", 
      RowBox[{"M", "=", 
       RowBox[{"M", "/.", "options"}]}], ",", 
      RowBox[{"sim", "=", 
       RowBox[{"Flatten", "@", 
        RowBox[{"{", 
         RowBox[{"options", ",", "simul"}], "}"}]}]}]}], "}"}], ",", 
    RowBox[{
     RowBox[{"Column", "[", 
      RowBox[{
       RowBox[{"{", 
        RowBox[{"country", ",", "datelabel", ",", 
         RowBox[{"Row", "[", 
          RowBox[{
           RowBox[{"Evaluate", "[", 
            RowBox[{"Flatten", "[", 
             RowBox[{"{", 
              RowBox[{
               RowBox[{
                RowBox[{
                 RowBox[{"{", 
                  RowBox[{"#", "\[Rule]", 
                   RowBox[{"(", 
                    RowBox[{"#", "/.", "sim"}], ")"}]}], "}"}], "&"}], "/@", 
                RowBox[{"OptionValue", "@", "reportparams"}]}], ",", 
               RowBox[{"{", 
                RowBox[{
                 RowBox[{"population", "\[Rule]", "pop"}], ",", 
                 RowBox[{"popweight", "\[Rule]", "popwt"}], ",", 
                 RowBox[{"totinfections", "\[Rule]", "totinf"}], ",", 
                 RowBox[{"infweight", "\[Rule]", "infwt"}]}], "}"}]}], "}"}], 
             "]"}], "]"}], ",", "\"\<, \>\""}], "]"}], ",", 
         "\[IndentingNewLine]", 
         RowBox[{"Row", "[", 
          RowBox[{"options", ",", "\"\<, \>\""}], "]"}], ",", 
         "\[IndentingNewLine]", 
         RowBox[{"If", "[", 
          RowBox[{
           RowBox[{"OptionValue", "@", "fitstats"}], ",", 
           RowBox[{"Row", "[", 
            RowBox[{
             RowBox[{"{", 
              RowBox[{
               RowBox[{
                RowBox[{"\"\<logfit\>\"", " ", "\[Rule]", 
                 RowBox[{"(", " ", 
                  RowBox[{
                   RowBox[{
                    RowBox[{"-", "k"}], " ", 
                    RowBox[{"Plus", "@@", 
                    RowBox[{"(", 
                    RowBox[{
                    FractionBox["1", "2"], 
                    SuperscriptBox[
                    RowBox[{"(", " ", 
                    RowBox[{
                    RowBox[{"r", "[", "0", "]"}], "-", 
                    RowBox[{"Array", "[", 
                    RowBox[{"r", ",", 
                    RowBox[{"{", 
                    RowBox[{"T", "+", "1"}], "}"}]}], "]"}]}], ")"}], "2"]}], 
                    ")"}]}]}], "-", 
                   RowBox[{"\[Gamma]", " ", 
                    RowBox[{"Plus", "@@", 
                    SuperscriptBox[
                    RowBox[{"Differences", "[", 
                    RowBox[{
                    RowBox[{"Array", "[", 
                    RowBox[{"r", ",", 
                    RowBox[{"{", 
                    RowBox[{"T", "+", "1"}], "}"}]}], "]"}], ",", "2"}], 
                    "]"}], "2"]}]}], 
                   RowBox[{"(*", 
                    RowBox[{
                    RowBox[{"-", "\[Alpha]"}], " ", "b"}], "*)"}], "+", 
                   RowBox[{"infentropy", "[", 
                    RowBox[{"Flatten", "@", 
                    RowBox[{"Array", "[", 
                    RowBox[{"u", ",", 
                    RowBox[{"{", 
                    RowBox[{"T", ",", "M"}], "}"}]}], "]"}]}], "]"}], "+", 
                   RowBox[{"infentropy", "[", 
                    RowBox[{"Flatten", "@", 
                    RowBox[{"Array", "[", 
                    RowBox[{"v", ",", 
                    RowBox[{"{", 
                    RowBox[{"T", ",", "M"}], "}"}]}], "]"}]}], "]"}], "-", 
                   RowBox[{"2", " ", "T", " ", 
                    RowBox[{"Log", "[", "M", "]"}]}]}], ")"}]}], "/.", 
                "sim"}], ",", 
               RowBox[{
                RowBox[{"\"\<resistance\>\"", " ", "->", " ", 
                 RowBox[{"(", 
                  RowBox[{
                   RowBox[{"-", "k"}], " ", 
                   RowBox[{"Plus", "@@", 
                    RowBox[{"(", 
                    RowBox[{
                    FractionBox["1", "2"], 
                    SuperscriptBox[
                    RowBox[{"(", " ", 
                    RowBox[{
                    RowBox[{"r", "[", "0", "]"}], "-", 
                    RowBox[{"Array", "[", 
                    RowBox[{"r", ",", 
                    RowBox[{"{", 
                    RowBox[{"T", "+", "1"}], "}"}]}], "]"}]}], ")"}], "2"]}], 
                    ")"}]}]}], ")"}]}], "/.", "sim"}], ",", 
               "\[IndentingNewLine]", 
               RowBox[{
                RowBox[{"\"\<smoothing\>\"", " ", "->", " ", 
                 RowBox[{"(", 
                  RowBox[{
                   RowBox[{"-", "\[Gamma]"}], " ", 
                   RowBox[{"Plus", "@@", 
                    SuperscriptBox[
                    RowBox[{"Differences", "[", 
                    RowBox[{
                    RowBox[{"Array", "[", 
                    RowBox[{"r", ",", 
                    RowBox[{"{", 
                    RowBox[{"T", "+", "1"}], "}"}]}], "]"}], ",", "2"}], 
                    "]"}], "2"]}]}], ")"}]}], "/.", "sim"}], ",", " ", 
               RowBox[{"(*", 
                RowBox[{
                 RowBox[{
                  RowBox[{"\"\<reporting\>\"", " ", "->", " ", 
                   RowBox[{"(", 
                    RowBox[{
                    RowBox[{"-", "\[Alpha]"}], " ", "b"}], ")"}]}], "/.", 
                  "sim"}], ","}], " ", "*)"}], 
               RowBox[{
                RowBox[{"\"\<entropy deficit\>\"", " ", "->", " ", 
                 RowBox[{"(", 
                  RowBox[{
                   RowBox[{"infentropy", "[", 
                    RowBox[{"Flatten", "@", 
                    RowBox[{"Array", "[", 
                    RowBox[{"u", ",", 
                    RowBox[{"{", 
                    RowBox[{"T", ",", "M"}], "}"}]}], "]"}]}], "]"}], "+", 
                   RowBox[{"infentropy", "[", 
                    RowBox[{"Flatten", "@", 
                    RowBox[{"Array", "[", 
                    RowBox[{"v", ",", 
                    RowBox[{"{", 
                    RowBox[{"T", ",", "M"}], "}"}]}], "]"}]}], "]"}], "-", 
                   RowBox[{"2", " ", "T", " ", 
                    RowBox[{"Log", "[", "M", "]"}]}]}], ")"}]}], "/.", 
                "sim"}]}], "}"}], ",", "\"\<, \>\""}], "]"}], ",", 
           "\"\<\>\""}], "]"}]}], "}"}], ",", "Center"}], "]"}], "//", 
     RowBox[{
      RowBox[{"NumberForm", "[", 
       RowBox[{"#", ",", 
        RowBox[{"{", 
         RowBox[{"12", ",", "3"}], "}"}]}], "]"}], "&"}]}]}], 
   "]"}]}]}], "Input",
 InitializationCell->True,
 CellChangeTimes->{{3.800542130502885*^9, 3.800542335555685*^9}, {
   3.8005423738153687`*^9, 3.8005424968269978`*^9}, 3.80054252908123*^9, {
   3.800542568249777*^9, 3.800542576539863*^9}, {3.8005426204731216`*^9, 
   3.800542644881897*^9}, {3.8005426808893337`*^9, 3.80054268824714*^9}, {
   3.800542779324595*^9, 3.8005427870568447`*^9}, {3.8005428199904137`*^9, 
   3.800542861947699*^9}, {3.800542917241851*^9, 3.800542937633635*^9}, {
   3.8005432303883*^9, 3.800543232236144*^9}, {3.800705952311276*^9, 
   3.800705975856728*^9}, {3.8007856178320503`*^9, 3.800785706998682*^9}, {
   3.8007858765504913`*^9, 3.80078587837645*^9}, {3.8010500346554823`*^9, 
   3.801050037230464*^9}, {3.801146633515954*^9, 3.8011466754623327`*^9}, {
   3.801146714256358*^9, 3.801146732114684*^9}, {3.801146786079706*^9, 
   3.8011469451428347`*^9}, {3.801146980958066*^9, 3.801147049869134*^9}, {
   3.801147111642907*^9, 3.801147149016786*^9}, {3.801147199884272*^9, 
   3.801147231922758*^9}, {3.8011472753817863`*^9, 3.801147346174356*^9}, {
   3.801147391091796*^9, 3.801147522989348*^9}, {3.801147644248947*^9, 
   3.8011477179319887`*^9}, {3.801147791545721*^9, 3.801147804328538*^9}, {
   3.801147856149328*^9, 3.801147905568467*^9}, {3.8011479644359713`*^9, 
   3.80114796615165*^9}, {3.801148000518834*^9, 3.801148027216484*^9}, {
   3.8011480764485083`*^9, 3.801148177791621*^9}, {3.801148878729286*^9, 
   3.801148921664365*^9}, 3.801149059824552*^9, {3.801149135296315*^9, 
   3.801149136399242*^9}, {3.801149172031487*^9, 3.801149197053351*^9}, {
   3.8011493819351053`*^9, 3.8011494112345467`*^9}, {3.801217115442054*^9, 
   3.801217199609662*^9}, {3.801217230249992*^9, 3.801217256360319*^9}, {
   3.80121734250415*^9, 3.801217432829932*^9}, {3.801217487819676*^9, 
   3.8012174967446947`*^9}, {3.8012175873629637`*^9, 
   3.8012176150539207`*^9}, {3.801217709159152*^9, 3.801217709938559*^9}, {
   3.801217911836988*^9, 3.801217991317911*^9}, {3.801221644807755*^9, 
   3.801221657461749*^9}, {3.801222785426631*^9, 3.801222788990922*^9}, {
   3.80122399698232*^9, 3.801224014463203*^9}, {3.801241813136056*^9, 
   3.801241826045004*^9}, {3.801241890863953*^9, 3.801241928357559*^9}, {
   3.8013050622529716`*^9, 3.801305171327498*^9}, {3.80130521050599*^9, 
   3.801305330743352*^9}, {3.8013053628791018`*^9, 3.80130541640336*^9}, {
   3.8013054474157248`*^9, 3.801305526163472*^9}, {3.801305560086418*^9, 
   3.801305785088161*^9}, {3.8013059140314407`*^9, 3.8013060961985617`*^9}, {
   3.8013090945134983`*^9, 3.801309104968664*^9}, {3.8013092178867407`*^9, 
   3.801309242335857*^9}, 3.801309285354083*^9, {3.8013105931283693`*^9, 
   3.801310598088523*^9}, 3.8013107723835497`*^9, {3.801310904933708*^9, 
   3.801310913697241*^9}, {3.801650324365143*^9, 3.801650339162327*^9}, {
   3.801652681251704*^9, 3.801652692903837*^9}, 3.801652884226781*^9, {
   3.8016529242503366`*^9, 3.801652949466036*^9}, {3.8016530095300198`*^9, 
   3.80165306729994*^9}, {3.8016532796161747`*^9, 3.8016534174636517`*^9}, {
   3.8016546181819277`*^9, 3.8016546452294827`*^9}, {3.801654891410056*^9, 
   3.8016549129064093`*^9}, {3.801751840292644*^9, 3.801751846054669*^9}, {
   3.801751878007597*^9, 3.801751880945635*^9}, 3.801764435993264*^9, 
   3.801765473771998*^9, {3.801765806445816*^9, 3.801765807880074*^9}, {
   3.801821624938073*^9, 3.8018216313058033`*^9}, {3.801821849687125*^9, 
   3.801821853620913*^9}, 3.801822708810453*^9, 3.801822789571918*^9, {
   3.801825396780061*^9, 3.8018254531557198`*^9}, {3.802434038859096*^9, 
   3.802434080163224*^9}, 3.802434145716567*^9, {3.802435567972837*^9, 
   3.802435606617717*^9}, {3.802435647691292*^9, 3.8024356495620337`*^9}, {
   3.80243569979578*^9, 3.802435723109865*^9}, {3.8024357574659777`*^9, 
   3.8024358420273333`*^9}, {3.8024358722342567`*^9, 3.802436015820634*^9}, {
   3.802436149026877*^9, 3.80243615384336*^9}, {3.802436259847781*^9, 
   3.802436263415099*^9}, {3.802436338982913*^9, 3.802436339959248*^9}, {
   3.802436501301642*^9, 3.802436519411221*^9}, {3.8024367455768147`*^9, 
   3.8024367517678013`*^9}, {3.8024382882091417`*^9, 3.80243843809608*^9}, {
   3.8024385366018543`*^9, 3.8024385438844147`*^9}, {3.802438933230195*^9, 
   3.802439012869287*^9}, {3.8024391143051662`*^9, 3.8024391355589743`*^9}, {
   3.802439226288912*^9, 3.8024392376958313`*^9}, 3.802439333780489*^9, {
   3.802439393594686*^9, 3.8024394212037077`*^9}, {3.8024396468340797`*^9, 
   3.8024396597547607`*^9}, {3.80243977447983*^9, 3.802439791117447*^9}, {
   3.802439872761125*^9, 3.8024398788212433`*^9}, {3.80244000371562*^9, 
   3.8024400077778463`*^9}, {3.80244003798883*^9, 3.802440072092379*^9}, {
   3.8024401358505363`*^9, 3.802440237868593*^9}, 3.802440269733615*^9, 
   3.8024403006801987`*^9, 3.80245283283414*^9, {3.802516361383051*^9, 
   3.8025164563064747`*^9}, {3.802516570287644*^9, 3.802516607406082*^9}, {
   3.802516639094542*^9, 3.80251665300996*^9}, {3.802516691176633*^9, 
   3.8025166968592377`*^9}, {3.802516770048135*^9, 3.8025167719265833`*^9}, {
   3.802516874720002*^9, 3.802516956095448*^9}, {3.802517373894207*^9, 
   3.802517379744084*^9}, {3.802520022778986*^9, 3.8025201126118193`*^9}, 
   3.8025228584051037`*^9, 3.802523088451036*^9, 3.802535833472735*^9, {
   3.802602038253195*^9, 3.802602047031085*^9}, {3.8026020959310427`*^9, 
   3.802602179176353*^9}, {3.802602253569088*^9, 3.802602258913447*^9}, 
   3.802602871135372*^9, {3.802603196842208*^9, 3.8026032736070623`*^9}, {
   3.8026033310632668`*^9, 3.80260333904115*^9}, {3.802604040625538*^9, 
   3.8026040632709627`*^9}, {3.802604152644394*^9, 3.802604200395198*^9}, {
   3.8026049859151583`*^9, 3.8026049871379747`*^9}, {3.802605059747034*^9, 
   3.802605079716485*^9}, {3.802605126886157*^9, 3.80260512808022*^9}, {
   3.802605164233633*^9, 3.8026051805833178`*^9}, {3.802615723415526*^9, 
   3.802615744460453*^9}, 3.8026161470734797`*^9, 3.8026161923491592`*^9, {
   3.802867051371998*^9, 3.802867056796959*^9}, {3.802876232603457*^9, 
   3.8028762652983837`*^9}, {3.8028763341841707`*^9, 
   3.8028763732652473`*^9}, {3.803552434514789*^9, 3.803552714852769*^9}, 
   3.803553314743534*^9, {3.8035539028151217`*^9, 3.803553980232143*^9}, {
   3.803728885743223*^9, 3.803728914320066*^9}, 3.803901785443674*^9, {
   3.803901885404521*^9, 3.8039019678349447`*^9}, {3.8039022625809803`*^9, 
   3.803902299722589*^9}, {3.803902340752883*^9, 3.803902394042493*^9}, {
   3.803902517592585*^9, 3.803902626617882*^9}, {3.803902666051682*^9, 
   3.803902670761416*^9}, {3.803902712728882*^9, 3.8039027410109587`*^9}, {
   3.803902779280163*^9, 3.803902903924931*^9}, {3.803902967493497*^9, 
   3.803902974126642*^9}, {3.80390316465023*^9, 3.803903201055162*^9}, {
   3.80390329693535*^9, 3.8039033524499903`*^9}, 3.803983335634141*^9, 
   3.8039835021678658`*^9, {3.8039837446477203`*^9, 3.803983745185293*^9}, {
   3.8039838184291363`*^9, 3.803983819681315*^9}, 3.803983954434016*^9, {
   3.804246934236136*^9, 3.804246951850852*^9}, {3.804248444275893*^9, 
   3.8042484962038317`*^9}, {3.804249110610722*^9, 3.804249164709209*^9}, {
   3.8043349543582983`*^9, 3.8043349604410686`*^9}, {3.80433499580996*^9, 
   3.804335015173841*^9}, {3.804337351252591*^9, 3.80433735366374*^9}, {
   3.8044157440627747`*^9, 3.80441577554261*^9}, {3.804415955769123*^9, 
   3.804415981607791*^9}, {3.804416273853018*^9, 3.8044163422555437`*^9}, {
   3.804416415237218*^9, 3.804416427706538*^9}, {3.804416478367342*^9, 
   3.8044166061050463`*^9}, {3.804416654357481*^9, 3.804416657547226*^9}, {
   3.804421401450482*^9, 3.804421527644577*^9}, {3.804421571916497*^9, 
   3.8044216615075893`*^9}, {3.8044217092639103`*^9, 3.804421740094027*^9}, {
   3.804605384238924*^9, 3.804605385490417*^9}, {3.804605421594426*^9, 
   3.8046054465357103`*^9}, {3.804605527642538*^9, 3.804605564788124*^9}, {
   3.804605632799697*^9, 3.804605634429859*^9}, {3.8046057102511168`*^9, 
   3.80460571962704*^9}, {3.804605830342248*^9, 3.804605913437559*^9}, {
   3.804609802035905*^9, 3.80460982900178*^9}, {3.8047780819450493`*^9, 
   3.804778082168015*^9}, {3.805195181148869*^9, 3.8051952170148163`*^9}, {
   3.8051952951079607`*^9, 3.805195298720662*^9}, {3.8051954016683607`*^9, 
   3.805195402579142*^9}, {3.805195481021243*^9, 3.805195492094776*^9}, {
   3.8051955635909557`*^9, 3.80519560265895*^9}, {3.805195667425674*^9, 
   3.8051956864785223`*^9}, {3.80536823145079*^9, 3.805368247910666*^9}, {
   3.8053682963113956`*^9, 3.805368371455996*^9}, {3.805541479676036*^9, 
   3.80554150245086*^9}, {3.805541569241952*^9, 3.805541573441139*^9}, {
   3.805541644445725*^9, 3.805541654812461*^9}, {3.8057122642821293`*^9, 
   3.805712276613645*^9}, {3.805712353360002*^9, 3.80571235926061*^9}, 
   3.805712659286798*^9, {3.8057133170308523`*^9, 3.8057133342897577`*^9}, {
   3.8057133668548822`*^9, 3.805713426638804*^9}, {3.80571346338728*^9, 
   3.80571349243611*^9}, {3.805803643631775*^9, 3.8058037070075817`*^9}, {
   3.805803939448884*^9, 3.8058039700006723`*^9}, {3.805804032962788*^9, 
   3.8058040949328423`*^9}, {3.8058041379419727`*^9, 3.805804151378162*^9}, {
   3.805804513026016*^9, 3.8058045216459208`*^9}, {3.805888038418036*^9, 
   3.805888170372353*^9}, {3.805888353043952*^9, 3.805888354475079*^9}, {
   3.805971679192061*^9, 3.805971733038253*^9}, {3.8059717764871607`*^9, 
   3.805971896461218*^9}, {3.80597193545422*^9, 3.805972021566235*^9}, 
   3.805977765883245*^9, {3.8059779377465687`*^9, 3.8059779855843773`*^9}, {
   3.805978862960327*^9, 3.805978978727785*^9}, {3.806246021566903*^9, 
   3.806246097517782*^9}, {3.806246888378213*^9, 3.80624689512442*^9}, {
   3.8062592910454607`*^9, 3.806259298425434*^9}, {3.806489097972725*^9, 
   3.806489176780149*^9}, {3.80648921325957*^9, 3.806489321634851*^9}, {
   3.806489507787653*^9, 3.806489511235911*^9}, {3.806489886050461*^9, 
   3.806489896555787*^9}, {3.8064906232324963`*^9, 3.806490704155348*^9}, {
   3.8064929677824297`*^9, 3.806492970503784*^9}, {3.80665894614088*^9, 
   3.806658951947714*^9}, {3.806658989167029*^9, 3.806659012177809*^9}, {
   3.80710019343015*^9, 3.807100200371353*^9}, {3.807100235254429*^9, 
   3.807100243396953*^9}, {3.80710029513666*^9, 3.807100314752219*^9}, {
   3.807100368533626*^9, 3.8071003801899643`*^9}, {3.807188745756671*^9, 
   3.807188757502406*^9}, {3.807188858199997*^9, 3.807188883297181*^9}, {
   3.807188952197435*^9, 3.807189016249238*^9}, 3.807189075011343*^9, {
   3.8073561823383083`*^9, 3.807356191157386*^9}, {3.807356304208555*^9, 
   3.807356325884041*^9}, {3.8073563849318867`*^9, 3.807356385637405*^9}, {
   3.8073564946093473`*^9, 3.807356523214913*^9}, {3.807356565888002*^9, 
   3.807356592732541*^9}, {3.807356714233452*^9, 3.807356718446254*^9}, {
   3.807442868605678*^9, 3.807442914067733*^9}, {3.8074429509898863`*^9, 
   3.807443003602016*^9}, {3.809512088161583*^9, 3.8095120889030867`*^9}, 
   3.809512403377186*^9, {3.8095124737251062`*^9, 3.8095125523412657`*^9}, {
   3.8154978505911217`*^9, 3.8154978864110117`*^9}},
 CellLabel->
  "In[137]:=",ExpressionUUID->"6d356968-1a31-470c-b514-63025ced1fbd"],

Cell[CellGroupData[{

Cell[BoxData[
 RowBox[{
  RowBox[{"EpidemicCMESummary", "[", "]"}], "[", 
  RowBox[{
   RowBox[{"EpidemicCME", "[", "]"}], "[", 
   RowBox[{"{", 
    RowBox[{"\"\<NYC\>\"", ",", "\"\<March 1-November 25 2020\>\"", ",", 
     RowBox[{"8", " ", 
      SuperscriptBox["10", "6"]}], ",", "1", ",", 
     RowBox[{"Total", "@", 
      RowBox[{
       RowBox[{"Transpose", "[", "NYCData", "]"}], "[", 
       RowBox[{"[", 
        RowBox[{"4", ",", 
         RowBox[{"2", ";;"}]}], "]"}], "]"}]}], ",", "1", ",", 
     RowBox[{
      RowBox[{"Transpose", "[", "NYCData", "]"}], "[", 
      RowBox[{"[", 
       RowBox[{
        RowBox[{"{", 
         RowBox[{"2", ",", "4"}], "}"}], ",", 
        RowBox[{"2", ";;"}]}], "]"}], "]"}]}], "}"}], "]"}], "]"}]], "Input",
 CellChangeTimes->{{3.8057134914966183`*^9, 3.805713533611601*^9}, {
   3.807442923418437*^9, 3.807442928181991*^9}, 3.8095126098415327`*^9, {
   3.8154072498447447`*^9, 3.8154072592382402`*^9}, 3.8154978285843163`*^9},
 CellLabel->
  "In[146]:=",ExpressionUUID->"8865e712-69be-4290-b90c-39e4e4766cc5"],

Cell[BoxData[
 TagBox[
  TagBox[GridBox[{
     {"\<\"NYC\"\>"},
     {"\<\"March 1-November 25 2020\"\>"},
     {
      TemplateBox[{", ", "\", \"", 
        RowBox[{
          FractionBox[
           InterpretationBox[
            StyleBox["\"1\"", ShowStringCharacters -> False], 1, Editable -> 
            False], 
           RowBox[{"d", "+", "m"}]], "\[Rule]", 
          InterpretationBox[
           StyleBox["\"7.903\"", ShowStringCharacters -> False], 
           7.902949305289514, AutoDelete -> True]}], 
        RowBox[{
          FractionBox["d", 
           RowBox[{"d", "+", "m"}]], "\[Rule]", 
          InterpretationBox[
           StyleBox["\"0.005\"", ShowStringCharacters -> False], 
           0.004911039696101123, AutoDelete -> True]}], 
        RowBox[{
          FractionBox[
           RowBox[{"r", "[", 
             InterpretationBox[
              StyleBox["\"0\"", ShowStringCharacters -> False], 0, Editable -> 
              False], "]"}], 
           RowBox[{"d", "+", "m"}]], "\[Rule]", 
          InterpretationBox[
           StyleBox["\"2.549\"", ShowStringCharacters -> False], 
           2.5494582546080227`, AutoDelete -> True]}], 
        RowBox[{
          RowBox[{
            InterpretationBox[
             StyleBox["\"1\"", ShowStringCharacters -> False], 1, Editable -> 
             False], "-", 
            FractionBox[
             RowBox[{"d", "+", "m"}], 
             RowBox[{"r", "[", 
               InterpretationBox[
                StyleBox["\"0\"", ShowStringCharacters -> False], 0, Editable -> 
                False], "]"}]]}], "\[Rule]", 
          InterpretationBox[
           StyleBox["\"0.608\"", ShowStringCharacters -> False], 
           0.6077598061499738, AutoDelete -> True]}], 
        RowBox[{"b", "\[Rule]", 
          InterpretationBox[
           StyleBox["\"0.059\"", ShowStringCharacters -> False], 
           0.05919116942017083, AutoDelete -> True]}], 
        RowBox[{"population", "\[Rule]", 
          InterpretationBox[
           StyleBox["\"8000000\"", ShowStringCharacters -> False], 8000000, 
           Editable -> False]}], 
        RowBox[{"popweight", "\[Rule]", 
          InterpretationBox[
           StyleBox["\"1\"", ShowStringCharacters -> False], 1, Editable -> 
           False]}], 
        RowBox[{"totinfections", "\[Rule]", 
          InterpretationBox[
           StyleBox["\"19516\"", ShowStringCharacters -> False], 19516, 
           Editable -> False]}], 
        RowBox[{"infweight", "\[Rule]", 
          InterpretationBox[
           StyleBox["\"1\"", ShowStringCharacters -> False], 1, Editable -> 
           False]}]},
       "RowWithSeparators"]},
     {
      TemplateBox[{", ", "\", \"", 
        RowBox[{"k", "\[Rule]", 
          FractionBox[
           InterpretationBox[
            StyleBox["\"1\"", ShowStringCharacters -> False], 1, Editable -> 
            False], 
           InterpretationBox[
            StyleBox["\"10\"", ShowStringCharacters -> False], 10, Editable -> 
            False]]}], 
        RowBox[{"\[Gamma]", "\[Rule]", 
          InterpretationBox[
           StyleBox["\"1000\"", ShowStringCharacters -> False], 1000, 
           Editable -> False]}], 
        RowBox[{"addedconstraints", "\[Rule]", 
          RowBox[{"{", "}"}]}], 
        RowBox[{"supportwidth", "\[Rule]", 
          InterpretationBox[
           StyleBox["\"3\"", ShowStringCharacters -> False], 3, Editable -> 
           False]}], 
        RowBox[{"M", "\[Rule]", 
          InterpretationBox[
           StyleBox["\"3\"", ShowStringCharacters -> False], 3, Editable -> 
           False]}]},
       "RowWithSeparators"]},
     {"\<\"\"\>"}
    },
    DefaultBaseStyle->"Column",
    GridBoxAlignment->{"Columns" -> {{Center}}},
    GridBoxItemSize->{"Columns" -> {{Automatic}}, "Rows" -> {{Automatic}}}],
   "Column"],
  NumberForm[#, {12, 3}]& ]], "Output",
 CellChangeTimes->{
  3.805713534744979*^9, 3.805803762389271*^9, 3.8058038986336403`*^9, 
   3.805803979828762*^9, 3.805804104227594*^9, 3.8058041685830803`*^9, 
   3.805888180019559*^9, 3.805888258296503*^9, 3.8058883598082438`*^9, 
   3.805888422159359*^9, 3.805888486253426*^9, 3.805888583450828*^9, 
   3.805972028367242*^9, 3.8059780268624783`*^9, 3.805978305685429*^9, 
   3.8059783727143593`*^9, {3.805978957499591*^9, 3.805978984812025*^9}, 
   3.806061893881744*^9, 3.806246117067477*^9, 3.8062469046405487`*^9, {
   3.806259306591036*^9, 3.8062593333715363`*^9}, 3.806488860194875*^9, 
   3.806488943448818*^9, 3.8064893387712173`*^9, 3.806489517632977*^9, 
   3.806489657835281*^9, 3.806489865953289*^9, 3.806489901769142*^9, 
   3.806659149769858*^9, 3.806659183016282*^9, 3.807100340758956*^9, 
   3.8071003855452957`*^9, 3.807100529027402*^9, 3.807188888907765*^9, 
   3.807189023791666*^9, 3.8071890819881887`*^9, 3.807200435929661*^9, 
   3.8073561991682577`*^9, 3.807356330343041*^9, 3.8073564658167562`*^9, 
   3.8073565985839577`*^9, 3.807356723457197*^9, 3.807442930972929*^9, 
   3.8074429718167877`*^9, 3.8074430122408543`*^9, 3.807527636093422*^9, 
   3.807691816815695*^9, 3.808220730584461*^9, 3.809512177870803*^9, 
   3.809512436623178*^9, {3.809512540720438*^9, 3.8095125589707003`*^9}, 
   3.809512617868126*^9, 3.809512847837799*^9, 3.809514863920781*^9, 
   3.815407274672641*^9, 3.815497831524214*^9, {3.815497869352306*^9, 
   3.815497893105019*^9}, 3.815498070510594*^9},
 CellLabel->
  "Out[146]//NumberForm=",ExpressionUUID->"f1efd4c1-c49e-407c-99d0-\
b470f8647e3a"]
}, Open  ]],

Cell[BoxData[{
 RowBox[{
  RowBox[{"Clear", "[", "EpidemicCMEPlot", "]"}], 
  ";"}], "\[IndentingNewLine]", 
 RowBox[{
  RowBox[{
   RowBox[{"Options", "[", "EpidemicCMEPlot", "]"}], "=", 
   RowBox[{"{", 
    RowBox[{
     RowBox[{"InfRiskScale", "\[Rule]", "100"}], ",", 
     RowBox[{"InfScale", "\[Rule]", "10"}], ",", 
     RowBox[{"RemScale", "\[Rule]", "10"}], ",", 
     RowBox[{"DeathsScale", "\[Rule]", "10"}]}], "}"}]}], 
  ";"}], "\[IndentingNewLine]", 
 RowBox[{
  RowBox[{
   RowBox[{"EpidemicCMEPlot", "[", 
    RowBox[{"opts", ":", 
     RowBox[{"OptionsPattern", "[", 
      RowBox[{"{", 
       RowBox[{
       "ListPlot", ",", "EpidemicCMEPlot", ",", "EpidemicCME", ",", 
        "EpidemicCMESummary"}], "}"}], "]"}]}], "]"}], "[", 
   RowBox[{"simlong", ":", 
    RowBox[{"{", 
     RowBox[{"options_", ",", 
      RowBox[{"{", 
       RowBox[{"score_", ",", "simul_List"}], "}"}], ",", "country_", ",", 
      "datelabel_", ",", "pop_", ",", "popwt_", ",", "totinf_", ",", "infwt_",
       ",", 
      RowBox[{"{", 
       RowBox[{"x_List", ",", "z_List"}], "}"}]}], "}"}]}], "]"}], ":=", 
  "\[IndentingNewLine]", 
  RowBox[{"With", "[", 
   RowBox[{
    RowBox[{"{", 
     RowBox[{
      RowBox[{"T", "=", 
       RowBox[{"Length", "[", "x", "]"}]}], ",", 
      RowBox[{"M", "=", 
       RowBox[{"M", "/.", "options"}]}], ",", 
      RowBox[{"sim", "=", 
       RowBox[{"Flatten", "@", 
        RowBox[{"{", 
         RowBox[{"options", ",", "simul"}], "}"}]}]}], ",", 
      RowBox[{"datamean", "=", 
       RowBox[{
        RowBox[{"Mean", "/@", 
         RowBox[{"(", 
          FractionBox[
           RowBox[{
            RowBox[{"Select", "[", 
             RowBox[{
              RowBox[{"#", "\[GreaterEqual]", "0"}], "&"}], "]"}], "/@", 
            RowBox[{"{", 
             RowBox[{"x", ",", "z"}], "}"}]}], "pop"], ")"}]}], "//", "N"}]}],
       ",", 
      RowBox[{"errormax", "=", 
       RowBox[{
        RowBox[{
         RowBox[{
          RowBox[{
           RowBox[{"OptionValue", "@", "supportwidth"}], " ", 
           RowBox[{"Max", "[", 
            RowBox[{"#", ",", "$MachineEpsilon"}], "]"}]}], "&"}], "/@", 
         RowBox[{"StandardDeviation", "/@", 
          RowBox[{"(", 
           FractionBox[
            RowBox[{
             RowBox[{"Select", "[", 
              RowBox[{
               RowBox[{"#", "\[GreaterEqual]", "0"}], "&"}], "]"}], "/@", 
             RowBox[{"{", 
              RowBox[{"x", ",", "z"}], "}"}]}], "pop"], ")"}]}]}], "//", 
        "N"}]}], ",", 
      RowBox[{"datalabel", "=", 
       RowBox[{"country", "<>", "\"\<\\n\>\"", "<>", "datelabel"}]}]}], "}"}],
     ",", "\[IndentingNewLine]", 
    RowBox[{"{", 
     RowBox[{
      RowBox[{"ListPlot", "[", "\[IndentingNewLine]", 
       RowBox[{
        RowBox[{"{", 
         RowBox[{
          RowBox[{"Select", "[", 
           RowBox[{
            RowBox[{
             FractionBox["x", "pop"], "/.", "sim"}], ",", 
            RowBox[{
             RowBox[{
              RowBox[{"#", "\[GreaterEqual]", "0"}], "&&", 
              RowBox[{
               RowBox[{"Abs", "[", 
                RowBox[{
                 RowBox[{"datamean", "[", 
                  RowBox[{"[", "1", "]"}], "]"}], "-", "#"}], "]"}], 
               "\[LessEqual]", 
               RowBox[{"errormax", "[", 
                RowBox[{"[", "1", "]"}], "]"}]}]}], "&"}]}], "]"}], ",", 
          "\[IndentingNewLine]", 
          RowBox[{"(*", 
           RowBox[{
            RowBox[{
             RowBox[{"(", 
              RowBox[{
               RowBox[{"Array", "[", 
                RowBox[{"S", ",", 
                 RowBox[{"{", "T", "}"}]}], "]"}], 
               RowBox[{"Array", "[", 
                RowBox[{"r", ",", 
                 RowBox[{"{", "T", "}"}]}], "]"}], 
               RowBox[{"Array", "[", 
                RowBox[{"F", ",", 
                 RowBox[{"{", "T", "}"}]}], "]"}]}], ")"}], "/.", "sim"}], 
            ","}], "*)"}], 
          RowBox[{
           RowBox[{"(", 
            RowBox[{"b", " ", 
             RowBox[{"Array", "[", 
              RowBox[{"S", ",", 
               RowBox[{"{", "T", "}"}]}], "]"}], 
             RowBox[{"Array", "[", 
              RowBox[{"r", ",", 
               RowBox[{"{", "T", "}"}]}], "]"}], 
             RowBox[{"Array", "[", 
              RowBox[{"F", ",", 
               RowBox[{"{", "T", "}"}]}], "]"}]}], ")"}], "/.", "sim"}], 
          RowBox[{"(*", 
           RowBox[{",", 
            RowBox[{
             RowBox[{"(", 
              RowBox[{
               FractionBox["x", "pop"], "-", 
               RowBox[{"b", " ", 
                RowBox[{"Array", "[", 
                 RowBox[{"S", ",", 
                  RowBox[{"{", "T", "}"}]}], "]"}], 
                RowBox[{"Array", "[", 
                 RowBox[{"r", ",", 
                  RowBox[{"{", "T", "}"}]}], "]"}], 
                RowBox[{"Array", "[", 
                 RowBox[{"F", ",", 
                  RowBox[{"{", "T", "}"}]}], "]"}]}]}], ")"}], "/.", 
             "sim"}]}], "*)"}], ",", "\[IndentingNewLine]", 
          RowBox[{
           RowBox[{"Max", "[", 
            RowBox[{
             RowBox[{"Round", "[", 
              RowBox[{
               RowBox[{
                RowBox[{".025", 
                 FractionBox[
                  RowBox[{"d", "+", "m"}], "d"]}], " ", "/.", "sim"}], ",", 
               "5"}], "]"}], ",", "1"}], "]"}], 
           RowBox[{"(", 
            RowBox[{"Select", "[", 
             RowBox[{
              RowBox[{
               FractionBox["z", "pop"], "/.", "sim"}], ",", 
              RowBox[{
               RowBox[{
                RowBox[{"#", "\[GreaterEqual]", "0"}], "&&", 
                RowBox[{
                 RowBox[{"Abs", "[", 
                  RowBox[{
                   RowBox[{"datamean", "[", 
                    RowBox[{"[", "2", "]"}], "]"}], "-", "#"}], "]"}], 
                 "\[LessEqual]", 
                 RowBox[{"errormax", "[", 
                  RowBox[{"[", "2", "]"}], "]"}]}]}], "&"}]}], "]"}], ")"}]}],
           ",", "\[IndentingNewLine]", 
          RowBox[{
           RowBox[{"Max", "[", 
            RowBox[{
             RowBox[{"Round", "[", 
              RowBox[{
               RowBox[{
                RowBox[{".025", 
                 FractionBox[
                  RowBox[{"d", "+", "m"}], "d"]}], " ", "/.", "sim"}], ",", 
               "5"}], "]"}], ",", "1"}], "]"}], " ", 
           RowBox[{"(", 
            RowBox[{
             RowBox[{"d", " ", 
              RowBox[{"Array", "[", 
               RowBox[{"F", ",", 
                RowBox[{"{", "T", "}"}]}], "]"}]}], "/.", "sim"}], ")"}]}]}], 
         
         RowBox[{"(*", 
          RowBox[{",", "\[IndentingNewLine]", 
           RowBox[{
            RowBox[{"OptionValue", "@", "DeathsScale"}], " ", 
            RowBox[{"(", 
             RowBox[{
              RowBox[{"(", 
               RowBox[{
                FractionBox["z", "pop"], "-", 
                RowBox[{"d", " ", 
                 RowBox[{"Array", "[", 
                  RowBox[{"F", ",", 
                   RowBox[{"{", "T", "}"}]}], "]"}]}]}], ")"}], "/.", "sim"}],
              ")"}]}]}], "*)"}], "}"}], ",", "\[IndentingNewLine]", 
        RowBox[{"Joined", "\[Rule]", 
         RowBox[{"{", 
          RowBox[{"False", ",", "True", ",", "False", ",", "True"}], "}"}]}], 
        ",", "\[IndentingNewLine]", 
        RowBox[{"Filling", "\[Rule]", 
         RowBox[{"{", 
          RowBox[{
           RowBox[{"1", "\[Rule]", 
            RowBox[{"{", "2", "}"}]}], ",", 
           RowBox[{"3", "\[Rule]", 
            RowBox[{"{", "4", "}"}]}]}], "}"}]}], ",", 
        RowBox[{"AxesLabel", "\[Rule]", 
         RowBox[{"{", 
          RowBox[{"\"\<Day\>\"", ",", 
           RowBox[{"\"\<Infections, Deaths x \>\"", "<>", 
            RowBox[{"ToString", "[", " ", 
             RowBox[{"Max", "[", 
              RowBox[{
               RowBox[{"Round", "[", 
                RowBox[{
                 RowBox[{
                  RowBox[{".025", 
                   FractionBox[
                    RowBox[{"d", "+", "m"}], "d"]}], " ", "/.", "sim"}], ",", 
                 "5"}], "]"}], ",", "1"}], "]"}], "]"}]}]}], "}"}]}], ",", 
        RowBox[{"PlotStyle", "\[Rule]", 
         RowBox[{"{", 
          RowBox[{"Red", ",", "Red", ",", 
           RowBox[{"(*", 
            RowBox[{
             RowBox[{"{", 
              RowBox[{
               RowBox[{"Opacity", "[", ".5", "]"}], ",", "Green"}], "}"}], 
             ","}], "*)"}], "Orange", ",", "Orange"}], 
          RowBox[{"(*", 
           RowBox[{",", 
            RowBox[{"{", 
             RowBox[{
              RowBox[{"Opacity", "[", ".5", "]"}], ",", "Purple"}], "}"}]}], 
           "*)"}], "}"}]}], ",", 
        RowBox[{"PlotLegends", "\[Rule]", 
         RowBox[{"Placed", "[", 
          RowBox[{
           RowBox[{"PointLegend", "[", 
            RowBox[{"(*", 
             RowBox[{
              RowBox[{"{", 
               RowBox[{"Red", ",", "Blue", ",", 
                RowBox[{"{", 
                 RowBox[{
                  RowBox[{"Opacity", "[", ".5", "]"}], ",", "Green"}], "}"}], 
                ",", "Orange", ",", "Magenta", ",", 
                RowBox[{"{", 
                 RowBox[{
                  RowBox[{"Opacity", "[", ".5", "]"}], ",", "Purple"}], 
                 "}"}]}], "}"}], ","}], "*)"}], 
            RowBox[{"{", 
             RowBox[{
             "\"\<New Infections\>\"", ",", 
              "\"\<Model Reported New Infections\>\"", 
              RowBox[{"(*", 
               RowBox[{",", "\"\<Infections Error\>\""}], "*)"}], ",", 
              RowBox[{"\"\<Deaths \[Times] \>\"", "<>", 
               RowBox[{"ToString", "[", " ", 
                RowBox[{"OptionValue", "@", "DeathsScale"}], "]"}]}], ",", 
              RowBox[{"\"\<Model Deaths \[Times] \>\"", "<>", 
               RowBox[{"ToString", "[", " ", 
                RowBox[{"OptionValue", "@", "DeathsScale"}], "]"}]}]}], 
             RowBox[{"(*", 
              RowBox[{",", 
               RowBox[{"\"\<Deaths Error \[Times] \>\"", "<>", 
                RowBox[{"ToString", "[", " ", 
                 RowBox[{"OptionValue", "@", "DeathsScale"}], "]"}]}]}], 
              "*)"}], "}"}], "]"}], ",", "Right"}], "]"}]}], ",", 
        "\[IndentingNewLine]", 
        RowBox[{"PlotLabel", "\[Rule]", 
         RowBox[{"(*", 
          RowBox[{"datalabel", "<>"}], "*)"}], 
         "\"\<Infections, Deaths per capita\>\""}], ",", 
        RowBox[{"FilterRules", "[", 
         RowBox[{
          RowBox[{"{", "opts", "}"}], ",", 
          RowBox[{"Options", "[", "ListPlot", "]"}]}], "]"}], ",", 
        RowBox[{"PlotRange", "->", "All"}]}], "]"}], ",", 
      "\[IndentingNewLine]", 
      RowBox[{"(*", 
       RowBox[{
        RowBox[{
         RowBox[{"ListPlot", "[", "\[IndentingNewLine]", 
          RowBox[{
           RowBox[{"{", 
            RowBox[{
             RowBox[{
              FractionBox["z", "pop"], "/.", "sim"}], ",", 
             "\[IndentingNewLine]", 
             RowBox[{
              RowBox[{"(", 
               RowBox[{"d", " ", 
                RowBox[{"Array", "[", 
                 RowBox[{"F", ",", 
                  RowBox[{"{", "T", "}"}]}], "]"}]}], ")"}], "/.", "sim"}], 
             ",", "\[IndentingNewLine]", 
             RowBox[{
              RowBox[{"(", 
               RowBox[{
                FractionBox["z", "pop"], "-", 
                RowBox[{"d", " ", 
                 RowBox[{"Array", "[", 
                  RowBox[{"F", ",", 
                   RowBox[{"{", "T", "}"}]}], "]"}]}]}], ")"}], "/.", 
              "sim"}]}], "}"}], ",", "\[IndentingNewLine]", 
           RowBox[{"Joined", "\[Rule]", "True"}], ",", 
           RowBox[{"AxesLabel", "\[Rule]", 
            RowBox[{"{", 
             RowBox[{"\"\<Day\>\"", ",", "\"\<Deaths\>\""}], "}"}]}], ",", 
           RowBox[{"PlotStyle", "\[Rule]", 
            RowBox[{"{", 
             RowBox[{
              RowBox[{"{", "Blue", "}"}], ",", 
              RowBox[{"{", "Orange", "}"}], ",", 
              RowBox[{"{", 
               RowBox[{
                RowBox[{"Opacity", "[", ".5", "]"}], ",", "Green"}], "}"}]}], 
             "}"}]}], ",", 
           RowBox[{"PlotLegends", "\[Rule]", 
            RowBox[{"Placed", "[", 
             RowBox[{
              RowBox[{"{", 
               RowBox[{
               "\"\<Deaths\>\"", ",", "\"\<Model Deaths\>\"", ",", 
                "\"\<Error\>\""}], "}"}], ",", "Below"}], "]"}]}], ",", 
           RowBox[{"PlotLabel", "\[Rule]", 
            RowBox[{"datalabel", "<>", "\"\<\\nDeaths\>\""}]}], ",", 
           RowBox[{"FilterRules", "[", 
            RowBox[{
             RowBox[{"{", "opts", "}"}], ",", 
             RowBox[{"Options", "[", "ListPlot", "]"}]}], "]"}], ",", 
           RowBox[{"PlotRange", "->", "All"}]}], "]"}], "}"}], ","}], "*)"}], 
      "\[IndentingNewLine]", 
      RowBox[{"ListPlot", "[", 
       RowBox[{
        RowBox[{
         RowBox[{"{", 
          RowBox[{
           RowBox[{"Table", "[", 
            RowBox[{
             FractionBox[
              RowBox[{"r", "[", "0", "]"}], 
              RowBox[{"m", "+", "d"}]], ",", 
             RowBox[{"{", "T", "}"}]}], "]"}], ",", 
           FractionBox[
            RowBox[{
             RowBox[{"Array", "[", 
              RowBox[{"r", ",", 
               RowBox[{"{", "T", "}"}]}], "]"}], 
             RowBox[{"Array", "[", 
              RowBox[{"S", ",", 
               RowBox[{"{", "T", "}"}]}], "]"}]}], 
            RowBox[{"m", "+", "d"}]], ",", 
           FractionBox[
            RowBox[{"Array", "[", 
             RowBox[{"r", ",", 
              RowBox[{"{", "T", "}"}]}], "]"}], 
            RowBox[{"m", "+", "d"}]], ",", 
           RowBox[{
            RowBox[{"OptionValue", "@", "InfRiskScale"}], " ", 
            RowBox[{"Array", "[", 
             RowBox[{"r", ",", 
              RowBox[{"{", "T", "}"}]}], "]"}], 
            RowBox[{"Array", "[", 
             RowBox[{"F", ",", 
              RowBox[{"{", "T", "}"}]}], "]"}]}], ",", 
           RowBox[{
            RowBox[{"OptionValue", "@", "InfScale"}], " ", 
            RowBox[{"Array", "[", 
             RowBox[{"F", ",", 
              RowBox[{"{", "T", "}"}]}], "]"}]}], ",", 
           RowBox[{
            RowBox[{"OptionValue", "@", "RemScale"}], " ", 
            RowBox[{"(", 
             RowBox[{"1", "-", 
              RowBox[{"Array", "[", 
               RowBox[{"S", ",", 
                RowBox[{"{", "T", "}"}]}], "]"}], "-", 
              RowBox[{"Array", "[", 
               RowBox[{"F", ",", 
                RowBox[{"{", "T", "}"}]}], "]"}]}], ")"}]}], ",", 
           RowBox[{"Table", "[", 
            RowBox[{"1", ",", 
             RowBox[{"{", "T", "}"}]}], "]"}]}], "}"}], "/.", "sim"}], ",", 
        RowBox[{"PlotStyle", "\[Rule]", 
         RowBox[{"{", 
          RowBox[{"Orange", ",", "Red", ",", "Blue", ",", "Magenta", ",", 
           RowBox[{"{", 
            RowBox[{"Dotted", ",", "Purple"}], "}"}], ",", 
           RowBox[{"{", 
            RowBox[{"Dotted", ",", "Green"}], "}"}], ",", 
           RowBox[{"{", 
            RowBox[{
             RowBox[{"Thickness", "[", "Large", "]"}], ",", 
             RowBox[{"{", 
              RowBox[{"Dashed", ",", "Gray"}], "}"}]}], "}"}]}], "}"}]}], ",", 
        RowBox[{"Joined", "\[Rule]", "True"}], ",", "\[IndentingNewLine]", 
        RowBox[{"AxesLabel", "\[Rule]", 
         RowBox[{"{", 
          RowBox[{"\"\<Day\>\"", ",", "\"\<Epidemic\>\""}], "}"}]}], ",", 
        RowBox[{"PlotLegends", "\[Rule]", 
         RowBox[{"Placed", "[", 
          RowBox[{
           RowBox[{"PointLegend", "[", 
            RowBox[{"(*", 
             RowBox[{
              RowBox[{"{", 
               RowBox[{
               "Orange", ",", "Red", ",", "Blue", ",", "Magenta", ",", 
                "Purple", ",", "Green", ",", 
                RowBox[{"{", 
                 RowBox[{
                  RowBox[{"Thickness", "[", "Large", "]"}], ",", 
                  RowBox[{"{", 
                   RowBox[{"Dashed", ",", "Gray"}], "}"}]}], "}"}]}], "}"}], 
              ","}], "*)"}], 
            RowBox[{
             RowBox[{"{", 
              RowBox[{
              "\"\<Initial Infection Factor, \
\!\(\*FractionBox[SubscriptBox[\(r\), \(0\)], \(m + d\)]\)\>\"", ",", 
               "\"\<Infection Factor, \
\!\(\*FractionBox[\(\*SubscriptBox[\(r\), \(t\)] \*SubscriptBox[\(S\), \(t\)]\
\), \(m + d\)]\)\>\"", ",", 
               "\"\<Infection Rate, \!\(\*FractionBox[SubscriptBox[\(r\), \(t\
\)], \(m + d\)]\)\>\"", ",", 
               RowBox[{
               "\"\<Infection Risk, \!\(\*SubscriptBox[\(r\), \
\(t\)]\)\!\(\*SubscriptBox[\(F\), \(t\)]\) x \>\"", "<>", 
                RowBox[{"ToString", "[", " ", 
                 RowBox[{"OptionValue", "@", "InfRiskScale"}], "]"}]}], ",", 
               RowBox[{"\"\<Infected \[Times] \>\"", "<>", 
                RowBox[{"ToString", "[", " ", 
                 RowBox[{"OptionValue", "@", "InfScale"}], "]"}]}], ",", 
               RowBox[{"\"\<Removed \[Times] \>\"", "<>", 
                RowBox[{"ToString", "[", " ", 
                 RowBox[{"OptionValue", "@", "RemScale"}], "]"}]}], ",", 
               "\"\<Stability Threshold, 1\>\""}], "}"}], ",", 
             RowBox[{"LegendLayout", "\[Rule]", "\"\<Column\>\""}]}], "]"}], 
           ",", "Right"}], "]"}]}], ",", "\[IndentingNewLine]", 
        RowBox[{"PlotLabel", "\[Rule]", 
         RowBox[{"(*", 
          RowBox[{"datalabel", "<>", "\"\<\\n\>"}], "*)"}], 
         "\"\<Infection Rates, Infected, Removed\>\""}], ",", 
        RowBox[{"FilterRules", "[", 
         RowBox[{
          RowBox[{"{", "opts", "}"}], ",", 
          RowBox[{"Options", "[", "ListPlot", "]"}]}], "]"}], ",", 
        "\[IndentingNewLine]", 
        RowBox[{"PlotRange", "\[Rule]", "All"}]}], "]"}]}], 
     RowBox[{"(*", 
      RowBox[{",", "\[IndentingNewLine]", 
       RowBox[{"ListPlot", "[", 
        RowBox[{
         RowBox[{
          RowBox[{"{", 
           RowBox[{
            RowBox[{"Array", "[", 
             RowBox[{"F", ",", 
              RowBox[{"{", "T", "}"}]}], "]"}], ",", 
            RowBox[{"1", "-", 
             RowBox[{"Array", "[", 
              RowBox[{"S", ",", 
               RowBox[{"{", "T", "}"}]}], "]"}], "-", 
             RowBox[{"Array", "[", 
              RowBox[{"F", ",", 
               RowBox[{"{", "T", "}"}]}], "]"}]}]}], "}"}], "/.", "sim"}], 
         ",", 
         RowBox[{"Joined", "\[Rule]", "True"}], ",", 
         RowBox[{"AxesLabel", "\[Rule]", 
          RowBox[{"{", 
           RowBox[{"\"\<Day\>\"", ",", "\"\<Epidemic\>\""}], "}"}]}], ",", 
         RowBox[{"PlotLegends", "\[Rule]", 
          RowBox[{"Placed", "[", 
           RowBox[{
            RowBox[{"{", 
             RowBox[{"\"\<Infected\>\"", ",", "\"\<Removed\>\""}], "}"}], ",",
             "Below"}], "]"}]}], ",", 
         RowBox[{"PlotLabel", "\[Rule]", 
          RowBox[{"datalabel", "<>", "\"\<\\nInfected, Removed\>\""}]}], ",", 
         
         RowBox[{"FilterRules", "[", 
          RowBox[{
           RowBox[{"{", "opts", "}"}], ",", 
           RowBox[{"Options", "[", "ListPlot", "]"}]}], "]"}]}], "]"}]}], 
      "*)"}], "}"}]}], "]"}]}]}], "Input",
 InitializationCell->True,
 CellChangeTimes->{{3.800542130502885*^9, 3.800542335555685*^9}, {
   3.8005423738153687`*^9, 3.8005424968269978`*^9}, 3.80054252908123*^9, {
   3.800542568249777*^9, 3.800542576539863*^9}, {3.8005426204731216`*^9, 
   3.800542644881897*^9}, {3.8005426808893337`*^9, 3.80054268824714*^9}, {
   3.800542779324595*^9, 3.8005427870568447`*^9}, {3.8005428199904137`*^9, 
   3.800542861947699*^9}, {3.800542917241851*^9, 3.800542937633635*^9}, {
   3.8005432303883*^9, 3.800543232236144*^9}, {3.800705952311276*^9, 
   3.800705975856728*^9}, {3.8007856178320503`*^9, 3.800785706998682*^9}, {
   3.8007858765504913`*^9, 3.80078587837645*^9}, {3.8010500346554823`*^9, 
   3.801050037230464*^9}, {3.801146633515954*^9, 3.8011466754623327`*^9}, {
   3.801146714256358*^9, 3.801146732114684*^9}, {3.801146786079706*^9, 
   3.8011469451428347`*^9}, {3.801146980958066*^9, 3.801147049869134*^9}, {
   3.801147111642907*^9, 3.801147149016786*^9}, {3.801147199884272*^9, 
   3.801147231922758*^9}, {3.8011472753817863`*^9, 3.801147346174356*^9}, {
   3.801147391091796*^9, 3.801147522989348*^9}, {3.801147644248947*^9, 
   3.8011477179319887`*^9}, {3.801147791545721*^9, 3.801147804328538*^9}, {
   3.801147856149328*^9, 3.801147905568467*^9}, {3.8011479644359713`*^9, 
   3.80114796615165*^9}, {3.801148000518834*^9, 3.801148027216484*^9}, {
   3.8011480764485083`*^9, 3.801148177791621*^9}, {3.801148878729286*^9, 
   3.801148921664365*^9}, 3.801149059824552*^9, {3.801149135296315*^9, 
   3.801149136399242*^9}, {3.801149172031487*^9, 3.801149197053351*^9}, {
   3.8011493819351053`*^9, 3.8011494112345467`*^9}, {3.801217115442054*^9, 
   3.801217199609662*^9}, {3.801217230249992*^9, 3.801217256360319*^9}, {
   3.80121734250415*^9, 3.801217432829932*^9}, {3.801217487819676*^9, 
   3.8012174967446947`*^9}, {3.8012175873629637`*^9, 
   3.8012176150539207`*^9}, {3.801217709159152*^9, 3.801217709938559*^9}, {
   3.801217911836988*^9, 3.801217991317911*^9}, {3.801221644807755*^9, 
   3.801221657461749*^9}, {3.801222785426631*^9, 3.801222788990922*^9}, {
   3.80122399698232*^9, 3.801224014463203*^9}, {3.801241813136056*^9, 
   3.801241826045004*^9}, {3.801241890863953*^9, 3.801241928357559*^9}, {
   3.8013050622529716`*^9, 3.801305171327498*^9}, {3.80130521050599*^9, 
   3.801305330743352*^9}, {3.8013053628791018`*^9, 3.80130541640336*^9}, {
   3.8013054474157248`*^9, 3.801305526163472*^9}, {3.801305560086418*^9, 
   3.801305785088161*^9}, {3.8013059140314407`*^9, 3.8013060961985617`*^9}, {
   3.8013090945134983`*^9, 3.801309104968664*^9}, {3.8013092178867407`*^9, 
   3.801309242335857*^9}, 3.801309285354083*^9, {3.8013105931283693`*^9, 
   3.801310598088523*^9}, 3.8013107723835497`*^9, {3.801310904933708*^9, 
   3.801310913697241*^9}, {3.801650324365143*^9, 3.801650339162327*^9}, {
   3.801652681251704*^9, 3.801652692903837*^9}, 3.801652884226781*^9, {
   3.8016529242503366`*^9, 3.801652949466036*^9}, {3.8016530095300198`*^9, 
   3.80165306729994*^9}, {3.8016532796161747`*^9, 3.8016534174636517`*^9}, {
   3.8016546181819277`*^9, 3.8016546452294827`*^9}, {3.801654891410056*^9, 
   3.8016549129064093`*^9}, {3.801751840292644*^9, 3.801751846054669*^9}, {
   3.801751878007597*^9, 3.801751880945635*^9}, 3.801764435993264*^9, 
   3.801765473771998*^9, {3.801765806445816*^9, 3.801765807880074*^9}, {
   3.801821624938073*^9, 3.8018216313058033`*^9}, {3.801821849687125*^9, 
   3.801821853620913*^9}, 3.801822708810453*^9, 3.801822789571918*^9, {
   3.801825396780061*^9, 3.8018254531557198`*^9}, {3.802434038859096*^9, 
   3.802434080163224*^9}, 3.802434145716567*^9, {3.802435567972837*^9, 
   3.802435606617717*^9}, {3.802435647691292*^9, 3.8024356495620337`*^9}, {
   3.80243569979578*^9, 3.802435723109865*^9}, {3.8024357574659777`*^9, 
   3.8024358420273333`*^9}, {3.8024358722342567`*^9, 3.802436015820634*^9}, {
   3.802436149026877*^9, 3.80243615384336*^9}, {3.802436259847781*^9, 
   3.802436263415099*^9}, {3.802436338982913*^9, 3.802436339959248*^9}, {
   3.802436501301642*^9, 3.802436519411221*^9}, {3.8024367455768147`*^9, 
   3.8024367517678013`*^9}, {3.8024382882091417`*^9, 3.80243843809608*^9}, {
   3.8024385366018543`*^9, 3.8024385438844147`*^9}, {3.802438933230195*^9, 
   3.802439012869287*^9}, {3.8024391143051662`*^9, 3.8024391355589743`*^9}, {
   3.802439226288912*^9, 3.8024392376958313`*^9}, 3.802439333780489*^9, {
   3.802439393594686*^9, 3.8024394212037077`*^9}, {3.8024396468340797`*^9, 
   3.8024396597547607`*^9}, {3.80243977447983*^9, 3.802439791117447*^9}, {
   3.802439872761125*^9, 3.8024398788212433`*^9}, {3.80244000371562*^9, 
   3.8024400077778463`*^9}, {3.80244003798883*^9, 3.802440072092379*^9}, {
   3.8024401358505363`*^9, 3.802440237868593*^9}, 3.802440269733615*^9, 
   3.8024403006801987`*^9, 3.80245283283414*^9, {3.802516361383051*^9, 
   3.8025164563064747`*^9}, {3.802516570287644*^9, 3.802516607406082*^9}, {
   3.802516639094542*^9, 3.80251665300996*^9}, {3.802516691176633*^9, 
   3.8025166968592377`*^9}, {3.802516770048135*^9, 3.8025167719265833`*^9}, {
   3.802516874720002*^9, 3.802516956095448*^9}, {3.802517373894207*^9, 
   3.802517379744084*^9}, {3.802520022778986*^9, 3.8025201126118193`*^9}, 
   3.8025228584051037`*^9, 3.802523088451036*^9, 3.802535833472735*^9, {
   3.802602038253195*^9, 3.802602047031085*^9}, {3.8026020959310427`*^9, 
   3.802602179176353*^9}, {3.802602253569088*^9, 3.802602258913447*^9}, 
   3.802602871135372*^9, {3.802603196842208*^9, 3.8026032736070623`*^9}, {
   3.8026033310632668`*^9, 3.80260333904115*^9}, {3.802604040625538*^9, 
   3.8026040632709627`*^9}, {3.802604152644394*^9, 3.802604200395198*^9}, {
   3.8026049859151583`*^9, 3.8026049871379747`*^9}, {3.802605059747034*^9, 
   3.802605079716485*^9}, {3.802605126886157*^9, 3.80260512808022*^9}, {
   3.802605164233633*^9, 3.8026051805833178`*^9}, {3.802615723415526*^9, 
   3.802615744460453*^9}, 3.8026161470734797`*^9, 3.8026161923491592`*^9, {
   3.802867051371998*^9, 3.802867056796959*^9}, {3.802876232603457*^9, 
   3.8028762652983837`*^9}, {3.8028763341841707`*^9, 
   3.8028763732652473`*^9}, {3.803552434514789*^9, 3.803552714852769*^9}, 
   3.803553314743534*^9, {3.8035539028151217`*^9, 3.803553980232143*^9}, {
   3.803728885743223*^9, 3.803728914320066*^9}, 3.803901785443674*^9, {
   3.803901885404521*^9, 3.8039019678349447`*^9}, {3.8039022625809803`*^9, 
   3.803902299722589*^9}, {3.803902340752883*^9, 3.803902394042493*^9}, {
   3.803902517592585*^9, 3.803902626617882*^9}, {3.803902666051682*^9, 
   3.803902670761416*^9}, {3.803902712728882*^9, 3.8039027410109587`*^9}, {
   3.803902779280163*^9, 3.803902903924931*^9}, {3.803902967493497*^9, 
   3.803902974126642*^9}, {3.80390316465023*^9, 3.803903201055162*^9}, {
   3.80390329693535*^9, 3.8039033524499903`*^9}, 3.803983335634141*^9, 
   3.8039835021678658`*^9, {3.8039837446477203`*^9, 3.803983745185293*^9}, {
   3.8039838184291363`*^9, 3.803983819681315*^9}, 3.803983954434016*^9, {
   3.804246934236136*^9, 3.804246951850852*^9}, {3.804248444275893*^9, 
   3.8042484962038317`*^9}, {3.804249110610722*^9, 3.804249164709209*^9}, {
   3.8043349543582983`*^9, 3.8043349604410686`*^9}, {3.80433499580996*^9, 
   3.804335015173841*^9}, {3.804337351252591*^9, 3.80433735366374*^9}, {
   3.8044157440627747`*^9, 3.80441577554261*^9}, {3.804415955769123*^9, 
   3.804415981607791*^9}, {3.804416273853018*^9, 3.8044163422555437`*^9}, {
   3.804416415237218*^9, 3.804416427706538*^9}, {3.804416478367342*^9, 
   3.8044166061050463`*^9}, {3.804416654357481*^9, 3.804416657547226*^9}, {
   3.804421401450482*^9, 3.804421527644577*^9}, {3.804421571916497*^9, 
   3.8044216615075893`*^9}, {3.8044217092639103`*^9, 3.804421740094027*^9}, {
   3.804605384238924*^9, 3.804605385490417*^9}, {3.804605421594426*^9, 
   3.8046054465357103`*^9}, {3.804605527642538*^9, 3.804605564788124*^9}, {
   3.804605632799697*^9, 3.804605634429859*^9}, {3.8046057102511168`*^9, 
   3.80460571962704*^9}, {3.804605830342248*^9, 3.804605913437559*^9}, {
   3.804609802035905*^9, 3.80460982900178*^9}, {3.8047780819450493`*^9, 
   3.804778082168015*^9}, {3.805195181148869*^9, 3.8051952170148163`*^9}, {
   3.8051952951079607`*^9, 3.805195298720662*^9}, {3.8051954016683607`*^9, 
   3.805195402579142*^9}, {3.805195481021243*^9, 3.805195492094776*^9}, {
   3.8051955635909557`*^9, 3.80519560265895*^9}, {3.805195667425674*^9, 
   3.8051956864785223`*^9}, {3.805537587203311*^9, 3.805537694459347*^9}, {
   3.805541096097518*^9, 3.8055411859525003`*^9}, {3.805541217201434*^9, 
   3.805541269761621*^9}, {3.805541314326932*^9, 3.805541423451992*^9}, {
   3.8055415478459578`*^9, 3.805541555367386*^9}, {3.805541616150023*^9, 
   3.805541628074123*^9}, {3.805542490162524*^9, 3.805542542313246*^9}, {
   3.805542597143532*^9, 3.805542612756513*^9}, 3.805542700130231*^9, {
   3.805542763915555*^9, 3.805542769864016*^9}, {3.805543047350545*^9, 
   3.80554305264071*^9}, {3.805543161888193*^9, 3.805543212281476*^9}, {
   3.805543381199231*^9, 3.805543412048246*^9}, {3.805625266924412*^9, 
   3.805625269560152*^9}, {3.805711352787697*^9, 3.805711409759721*^9}, {
   3.805711921595221*^9, 3.805711952520669*^9}, {3.805712058269889*^9, 
   3.805712110213052*^9}, {3.805712148764577*^9, 3.805712170040279*^9}, {
   3.805712204376711*^9, 3.8057122118604927`*^9}, {3.805712397719784*^9, 
   3.80571240439377*^9}, {3.805712455612259*^9, 3.805712464919441*^9}, {
   3.805712501541791*^9, 3.8057126060828953`*^9}, 3.805713359918379*^9, {
   3.805713580302754*^9, 3.805713582965098*^9}, {3.805713650483674*^9, 
   3.8057136538765078`*^9}, {3.8057136868418903`*^9, 3.805713708248555*^9}, 
   3.805803540429763*^9, {3.8058886688497047`*^9, 3.805888940057686*^9}, {
   3.805888974422131*^9, 3.8058890357852592`*^9}, 3.8058890828414297`*^9, {
   3.805889113599077*^9, 3.805889158625554*^9}, {3.8058892232172337`*^9, 
   3.8058892334692907`*^9}, {3.805889274072056*^9, 3.805889376884264*^9}, {
   3.805889440852949*^9, 3.80588950666534*^9}, {3.805890109753027*^9, 
   3.805890116073513*^9}, 3.8058901469925737`*^9, {3.805890178748041*^9, 
   3.805890188394403*^9}, {3.805890391243452*^9, 3.805890393072033*^9}, {
   3.80597206433458*^9, 3.805972086788842*^9}, {3.8059721177771397`*^9, 
   3.805972172780106*^9}, 3.8059722781375713`*^9, {3.8062461703562307`*^9, 
   3.806246197119248*^9}, {3.806246378412455*^9, 3.8062464930153837`*^9}, {
   3.806489973613483*^9, 3.806489977854978*^9}, {3.806659034646574*^9, 
   3.8066590398208303`*^9}, {3.8071005609030647`*^9, 3.807100661102248*^9}, {
   3.807100829485461*^9, 3.80710095108743*^9}, {3.807101037781755*^9, 
   3.8071011412224693`*^9}, {3.807101215968051*^9, 3.807101307647018*^9}, {
   3.807101374398143*^9, 3.807101407563788*^9}, {3.807101438062488*^9, 
   3.807101475446752*^9}, {3.807101506873188*^9, 3.807101538727923*^9}, 
   3.807101590340034*^9, {3.807101675591563*^9, 3.8071016990363703`*^9}, {
   3.8071017386769342`*^9, 3.8071017910121098`*^9}, {3.80710182522943*^9, 
   3.807101869398448*^9}, {3.8071019600798273`*^9, 3.807101967237784*^9}, {
   3.807102020399456*^9, 3.807102032605419*^9}, {3.807187827199072*^9, 
   3.807187828404139*^9}, {3.807187866648348*^9, 3.807187923103854*^9}, {
   3.8071879836702833`*^9, 3.807187997446967*^9}, {3.809513021809202*^9, 
   3.809513022201974*^9}, {3.80951307989321*^9, 3.80951309997486*^9}, {
   3.809513192247839*^9, 3.809513212747786*^9}, {3.809513295236741*^9, 
   3.8095133699014063`*^9}, {3.8095134173328733`*^9, 3.809513418918262*^9}, {
   3.809513464411875*^9, 3.809513468159401*^9}, {3.809514002822876*^9, 
   3.809514069332788*^9}, {3.8095140994154587`*^9, 3.809514189664145*^9}, {
   3.809514230976932*^9, 3.809514232133638*^9}, {3.809514267112569*^9, 
   3.8095143341279087`*^9}, {3.809514420810274*^9, 3.809514446075842*^9}, {
   3.80951448161649*^9, 3.809514504667348*^9}, 3.8095146080013313`*^9, {
   3.815496591799204*^9, 3.815496683539187*^9}, {3.815496729439356*^9, 
   3.815496754944174*^9}, {3.8154967945915194`*^9, 3.815497006698368*^9}, {
   3.815497063399495*^9, 3.815497089105916*^9}, {3.815497143814979*^9, 
   3.8154971447274733`*^9}, {3.815497265001594*^9, 3.815497329126802*^9}, {
   3.815497413851124*^9, 3.8154975992867928`*^9}, 3.8154980951379337`*^9, {
   3.815498487495253*^9, 3.815498491162631*^9}, {3.815498604373129*^9, 
   3.815498606476088*^9}, {3.8154986947229023`*^9, 3.815498696510292*^9}, {
   3.815498805041955*^9, 3.815498818968305*^9}, {3.8154988941539183`*^9, 
   3.815498933224669*^9}, {3.815498993458338*^9, 3.815499122653761*^9}, 
   3.8154991680937967`*^9, {3.815499420839856*^9, 3.815499460866502*^9}, {
   3.815499525713264*^9, 3.8154995297392597`*^9}, 3.81549964308302*^9, {
   3.8154998987669086`*^9, 3.815499916991487*^9}, {3.815570636356275*^9, 
   3.815570728615168*^9}, {3.815570930925345*^9, 3.815570986814867*^9}, 
   3.815571556847249*^9, {3.815571920124752*^9, 3.815572018606296*^9}, {
   3.815572104447255*^9, 3.815572175266096*^9}, {3.8155722141577597`*^9, 
   3.815572236927949*^9}, 3.815572286957103*^9, {3.8155723458285418`*^9, 
   3.8155723668777933`*^9}, {3.8155724428736563`*^9, 3.815572454685944*^9}, {
   3.8155725176450253`*^9, 3.81557271056938*^9}, {3.815572771827167*^9, 
   3.8155728361543713`*^9}, {3.815573103086197*^9, 3.8155731139421062`*^9}, {
   3.815573150055565*^9, 3.815573156692404*^9}, {3.8155801036845503`*^9, 
   3.815580122691272*^9}, {3.815580193014944*^9, 3.8155801953999434`*^9}, {
   3.815580311957553*^9, 3.815580330222073*^9}, {3.815580371195181*^9, 
   3.815580406374021*^9}, {3.8155804545250883`*^9, 3.815580474819709*^9}, {
   3.8155818195360126`*^9, 3.8155818361511993`*^9}, {3.81558189722885*^9, 
   3.815581919705494*^9}, {3.8155819600377417`*^9, 3.815581977734188*^9}, {
   3.815582077449239*^9, 3.8155821276097727`*^9}, {3.815582435833894*^9, 
   3.815582475231341*^9}, {3.8156530724413023`*^9, 3.815653099247737*^9}, {
   3.8157363756085443`*^9, 3.8157365017857113`*^9}, {3.8157365705104017`*^9, 
   3.8157365786085033`*^9}, {3.815736626934206*^9, 3.815736815579492*^9}, {
   3.8157368913482*^9, 3.815736933456744*^9}, {3.815739290202538*^9, 
   3.8157392999652567`*^9}, {3.815739393745657*^9, 3.815739534464129*^9}, {
   3.815739573339003*^9, 3.815739580527285*^9}, 3.815739613832555*^9, {
   3.815739936700203*^9, 3.8157399719853363`*^9}, {3.8157400241130447`*^9, 
   3.815740037757477*^9}, {3.815741125700365*^9, 3.815741127054327*^9}, {
   3.815741220484618*^9, 3.8157412532253*^9}, {3.815741296271068*^9, 
   3.815741387053728*^9}, {3.815741428043112*^9, 3.8157414305901546`*^9}},
 CellLabel->
  "In[375]:=",ExpressionUUID->"03f3c832-6f91-4eff-a511-1c5585334da2"],

Cell[BoxData[{
 RowBox[{
  RowBox[{"Clear", "[", "EpidemicCMEReport", "]"}], 
  ";"}], "\[IndentingNewLine]", 
 RowBox[{
  RowBox[{
   RowBox[{"EpidemicCMEReport", "[", 
    RowBox[{"opts", ":", 
     RowBox[{"OptionsPattern", "[", 
      RowBox[{"{", 
       RowBox[{
       "ListPlot", ",", "EpidemicCME", ",", "EpidemicCMEPlot", ",", 
        "EpidemicCMESummary"}], "}"}], "]"}]}], "]"}], "[", "simlong_", "]"}],
   ":=", "\[IndentingNewLine]", 
  RowBox[{"Grid", "@", 
   RowBox[{"{", 
    RowBox[{
     RowBox[{"{", 
      RowBox[{
       RowBox[{
        RowBox[{"EpidemicCMESummary", "[", 
         RowBox[{"FilterRules", "[", 
          RowBox[{
           RowBox[{"{", "opts", "}"}], ",", 
           RowBox[{"Options", "[", "EpidemicCMESummary", "]"}]}], "]"}], 
         "]"}], "[", "simlong", "]"}], ",", "SpanFromLeft"}], "}"}], ",", 
     RowBox[{
      RowBox[{"EpidemicCMEPlot", "[", 
       RowBox[{"FilterRules", "[", 
        RowBox[{
         RowBox[{"{", "opts", "}"}], ",", 
         RowBox[{"{", 
          RowBox[{
           RowBox[{"Options", "[", "EpidemicCMEPlot", "]"}], ",", 
           RowBox[{"Options", "[", "ListPlot", "]"}]}], "}"}]}], "]"}], "]"}],
       "[", "simlong", "]"}]}], "}"}]}]}]}], "Input",
 InitializationCell->True,
 CellChangeTimes->{{3.800542130502885*^9, 3.800542335555685*^9}, {
   3.8005423738153687`*^9, 3.8005424968269978`*^9}, 3.80054252908123*^9, {
   3.800542568249777*^9, 3.800542576539863*^9}, {3.8005426204731216`*^9, 
   3.800542644881897*^9}, {3.8005426808893337`*^9, 3.80054268824714*^9}, {
   3.800542779324595*^9, 3.8005427870568447`*^9}, {3.8005428199904137`*^9, 
   3.800542861947699*^9}, {3.800542917241851*^9, 3.800542937633635*^9}, {
   3.8005432303883*^9, 3.800543232236144*^9}, {3.800705952311276*^9, 
   3.800705975856728*^9}, {3.8007856178320503`*^9, 3.800785706998682*^9}, {
   3.8007858765504913`*^9, 3.80078587837645*^9}, {3.8010500346554823`*^9, 
   3.801050037230464*^9}, {3.801146633515954*^9, 3.8011466754623327`*^9}, {
   3.801146714256358*^9, 3.801146732114684*^9}, {3.801146786079706*^9, 
   3.8011469451428347`*^9}, {3.801146980958066*^9, 3.801147049869134*^9}, {
   3.801147111642907*^9, 3.801147149016786*^9}, {3.801147199884272*^9, 
   3.801147231922758*^9}, {3.8011472753817863`*^9, 3.801147346174356*^9}, {
   3.801147391091796*^9, 3.801147522989348*^9}, {3.801147644248947*^9, 
   3.8011477179319887`*^9}, {3.801147791545721*^9, 3.801147804328538*^9}, {
   3.801147856149328*^9, 3.801147905568467*^9}, {3.8011479644359713`*^9, 
   3.80114796615165*^9}, {3.801148000518834*^9, 3.801148027216484*^9}, {
   3.8011480764485083`*^9, 3.801148177791621*^9}, {3.801148878729286*^9, 
   3.801148921664365*^9}, 3.801149059824552*^9, {3.801149135296315*^9, 
   3.801149136399242*^9}, {3.801149172031487*^9, 3.801149197053351*^9}, {
   3.8011493819351053`*^9, 3.8011494112345467`*^9}, {3.801217115442054*^9, 
   3.801217199609662*^9}, {3.801217230249992*^9, 3.801217256360319*^9}, {
   3.80121734250415*^9, 3.801217432829932*^9}, {3.801217487819676*^9, 
   3.8012174967446947`*^9}, {3.8012175873629637`*^9, 
   3.8012176150539207`*^9}, {3.801217709159152*^9, 3.801217709938559*^9}, {
   3.801217911836988*^9, 3.801217991317911*^9}, {3.801221644807755*^9, 
   3.801221657461749*^9}, {3.801222785426631*^9, 3.801222788990922*^9}, {
   3.80122399698232*^9, 3.801224014463203*^9}, {3.801241813136056*^9, 
   3.801241826045004*^9}, {3.801241890863953*^9, 3.801241928357559*^9}, {
   3.8013050622529716`*^9, 3.801305171327498*^9}, {3.80130521050599*^9, 
   3.801305330743352*^9}, {3.8013053628791018`*^9, 3.80130541640336*^9}, {
   3.8013054474157248`*^9, 3.801305526163472*^9}, {3.801305560086418*^9, 
   3.801305785088161*^9}, {3.8013059140314407`*^9, 3.8013060961985617`*^9}, {
   3.8013090945134983`*^9, 3.801309104968664*^9}, {3.8013092178867407`*^9, 
   3.801309242335857*^9}, 3.801309285354083*^9, {3.8013105931283693`*^9, 
   3.801310598088523*^9}, 3.8013107723835497`*^9, {3.801310904933708*^9, 
   3.801310913697241*^9}, {3.801650324365143*^9, 3.801650339162327*^9}, {
   3.801652681251704*^9, 3.801652692903837*^9}, 3.801652884226781*^9, {
   3.8016529242503366`*^9, 3.801652949466036*^9}, {3.8016530095300198`*^9, 
   3.80165306729994*^9}, {3.8016532796161747`*^9, 3.8016534174636517`*^9}, {
   3.8016546181819277`*^9, 3.8016546452294827`*^9}, {3.801654891410056*^9, 
   3.8016549129064093`*^9}, {3.801751840292644*^9, 3.801751846054669*^9}, {
   3.801751878007597*^9, 3.801751880945635*^9}, 3.801764435993264*^9, 
   3.801765473771998*^9, {3.801765806445816*^9, 3.801765807880074*^9}, {
   3.801821624938073*^9, 3.8018216313058033`*^9}, {3.801821849687125*^9, 
   3.801821853620913*^9}, 3.801822708810453*^9, 3.801822789571918*^9, {
   3.801825396780061*^9, 3.8018254531557198`*^9}, {3.802434038859096*^9, 
   3.802434080163224*^9}, 3.802434145716567*^9, {3.802435567972837*^9, 
   3.802435606617717*^9}, {3.802435647691292*^9, 3.8024356495620337`*^9}, {
   3.80243569979578*^9, 3.802435723109865*^9}, {3.8024357574659777`*^9, 
   3.8024358420273333`*^9}, {3.8024358722342567`*^9, 3.802436015820634*^9}, {
   3.802436149026877*^9, 3.80243615384336*^9}, {3.802436259847781*^9, 
   3.802436263415099*^9}, {3.802436338982913*^9, 3.802436339959248*^9}, {
   3.802436501301642*^9, 3.802436519411221*^9}, {3.8024367455768147`*^9, 
   3.8024367517678013`*^9}, {3.8024382882091417`*^9, 3.80243843809608*^9}, {
   3.8024385366018543`*^9, 3.8024385438844147`*^9}, {3.802438933230195*^9, 
   3.802439012869287*^9}, {3.8024391143051662`*^9, 3.8024391355589743`*^9}, {
   3.802439226288912*^9, 3.8024392376958313`*^9}, 3.802439333780489*^9, {
   3.802439393594686*^9, 3.8024394212037077`*^9}, {3.8024396468340797`*^9, 
   3.8024396597547607`*^9}, {3.80243977447983*^9, 3.802439791117447*^9}, {
   3.802439872761125*^9, 3.8024398788212433`*^9}, {3.80244000371562*^9, 
   3.8024400077778463`*^9}, {3.80244003798883*^9, 3.802440072092379*^9}, {
   3.8024401358505363`*^9, 3.802440237868593*^9}, 3.802440269733615*^9, 
   3.8024403006801987`*^9, 3.80245283283414*^9, {3.802516361383051*^9, 
   3.8025164563064747`*^9}, {3.802516570287644*^9, 3.802516607406082*^9}, {
   3.802516639094542*^9, 3.80251665300996*^9}, {3.802516691176633*^9, 
   3.8025166968592377`*^9}, {3.802516770048135*^9, 3.8025167719265833`*^9}, {
   3.802516874720002*^9, 3.802516956095448*^9}, {3.802517373894207*^9, 
   3.802517379744084*^9}, {3.802520022778986*^9, 3.8025201126118193`*^9}, 
   3.8025228584051037`*^9, 3.802523088451036*^9, 3.802535833472735*^9, {
   3.802602038253195*^9, 3.802602047031085*^9}, {3.8026020959310427`*^9, 
   3.802602179176353*^9}, {3.802602253569088*^9, 3.802602258913447*^9}, 
   3.802602871135372*^9, {3.802603196842208*^9, 3.8026032736070623`*^9}, {
   3.8026033310632668`*^9, 3.80260333904115*^9}, {3.802604040625538*^9, 
   3.8026040632709627`*^9}, {3.802604152644394*^9, 3.802604200395198*^9}, {
   3.8026049859151583`*^9, 3.8026049871379747`*^9}, {3.802605059747034*^9, 
   3.802605079716485*^9}, {3.802605126886157*^9, 3.80260512808022*^9}, {
   3.802605164233633*^9, 3.8026051805833178`*^9}, {3.802615723415526*^9, 
   3.802615744460453*^9}, 3.8026161470734797`*^9, 3.8026161923491592`*^9, {
   3.802867051371998*^9, 3.802867056796959*^9}, {3.802876232603457*^9, 
   3.8028762652983837`*^9}, {3.8028763341841707`*^9, 
   3.8028763732652473`*^9}, {3.803552434514789*^9, 3.803552714852769*^9}, 
   3.803553314743534*^9, {3.8035539028151217`*^9, 3.803553980232143*^9}, {
   3.803728885743223*^9, 3.803728914320066*^9}, 3.803901785443674*^9, {
   3.803901885404521*^9, 3.8039019678349447`*^9}, {3.8039022625809803`*^9, 
   3.803902299722589*^9}, {3.803902340752883*^9, 3.803902394042493*^9}, {
   3.803902517592585*^9, 3.803902626617882*^9}, {3.803902666051682*^9, 
   3.803902670761416*^9}, {3.803902712728882*^9, 3.8039027410109587`*^9}, {
   3.803902779280163*^9, 3.803902903924931*^9}, {3.803902967493497*^9, 
   3.803902974126642*^9}, {3.80390316465023*^9, 3.803903201055162*^9}, {
   3.80390329693535*^9, 3.8039033524499903`*^9}, 3.803983335634141*^9, 
   3.8039835021678658`*^9, {3.8039837446477203`*^9, 3.803983745185293*^9}, {
   3.8039838184291363`*^9, 3.803983819681315*^9}, 3.803983954434016*^9, {
   3.804246934236136*^9, 3.804246951850852*^9}, {3.804248444275893*^9, 
   3.8042484962038317`*^9}, {3.804249110610722*^9, 3.804249164709209*^9}, {
   3.8043349543582983`*^9, 3.8043349604410686`*^9}, {3.80433499580996*^9, 
   3.804335015173841*^9}, {3.804337351252591*^9, 3.80433735366374*^9}, {
   3.8044157440627747`*^9, 3.80441577554261*^9}, {3.804415955769123*^9, 
   3.804415981607791*^9}, {3.804416273853018*^9, 3.8044163422555437`*^9}, {
   3.804416415237218*^9, 3.804416427706538*^9}, {3.804416478367342*^9, 
   3.8044166061050463`*^9}, {3.804416654357481*^9, 3.804416657547226*^9}, {
   3.804421401450482*^9, 3.804421527644577*^9}, {3.804421571916497*^9, 
   3.8044216615075893`*^9}, {3.8044217092639103`*^9, 3.804421740094027*^9}, {
   3.804605384238924*^9, 3.804605385490417*^9}, {3.804605421594426*^9, 
   3.8046054465357103`*^9}, {3.804605527642538*^9, 3.804605564788124*^9}, {
   3.804605632799697*^9, 3.804605634429859*^9}, {3.8046057102511168`*^9, 
   3.80460571962704*^9}, {3.804605830342248*^9, 3.804605913437559*^9}, {
   3.804609802035905*^9, 3.80460982900178*^9}, {3.8047780819450493`*^9, 
   3.804778082168015*^9}, {3.805195181148869*^9, 3.8051952170148163`*^9}, {
   3.8051952951079607`*^9, 3.805195298720662*^9}, {3.8051954016683607`*^9, 
   3.805195402579142*^9}, {3.805195481021243*^9, 3.805195492094776*^9}, {
   3.8051955635909557`*^9, 3.80519560265895*^9}, {3.805195667425674*^9, 
   3.8051956864785223`*^9}, {3.80536823145079*^9, 3.805368247910666*^9}, {
   3.8053682963113956`*^9, 3.805368371455996*^9}, {3.805541479676036*^9, 
   3.80554150245086*^9}, {3.805541569241952*^9, 3.805541573441139*^9}, {
   3.805541644445725*^9, 3.805541654812461*^9}, {3.8057122642821293`*^9, 
   3.805712276613645*^9}, {3.805712353360002*^9, 3.80571235926061*^9}, 
   3.805712659286798*^9, {3.805713784446178*^9, 3.805713989666201*^9}, {
   3.805890286449029*^9, 3.805890312730391*^9}, {3.807528686264884*^9, 
   3.8075287101441708`*^9}, {3.81549813745648*^9, 3.8154981412016687`*^9}, 
   3.8154986721185617`*^9, {3.8154997848443413`*^9, 3.815499840171282*^9}, {
   3.81557078519057*^9, 3.815570805088949*^9}, {3.815571302472492*^9, 
   3.815571313379161*^9}, {3.815582281564147*^9, 3.815582312477028*^9}},
 CellLabel->
  "In[286]:=",ExpressionUUID->"8f139656-6505-4604-8506-145588fe6896"],

Cell[CellGroupData[{

Cell[BoxData[
 RowBox[{
  RowBox[{"EpidemicCMEReport", "[", 
   RowBox[{"ImageSize", "\[Rule]", "Medium"}], "]"}], "[", 
  RowBox[{
   RowBox[{"EpidemicCME", "[", "]"}], "[", 
   RowBox[{"{", 
    RowBox[{"\"\<NYC\>\"", ",", "\"\<March 1-November 25 2020\>\"", ",", 
     RowBox[{"8", " ", 
      SuperscriptBox["10", "6"]}], ",", "1", ",", 
     RowBox[{"Total", "@", 
      RowBox[{
       RowBox[{"Transpose", "[", "NYCData", "]"}], "[", 
       RowBox[{"[", 
        RowBox[{"4", ",", 
         RowBox[{"2", ";;"}]}], "]"}], "]"}]}], ",", "1", ",", 
     RowBox[{
      RowBox[{"Transpose", "[", "NYCData", "]"}], "[", 
      RowBox[{"[", 
       RowBox[{
        RowBox[{"{", 
         RowBox[{"2", ",", "4"}], "}"}], ",", 
        RowBox[{"2", ";;"}]}], "]"}], "]"}]}], "}"}], "]"}], "]"}]], "Input",
 CellChangeTimes->{
  3.80951297941772*^9, {3.8095364341960487`*^9, 3.809536443710878*^9}, {
   3.815407327696332*^9, 3.815407345628006*^9}, 3.815407446790813*^9, 
   3.815497634922632*^9, {3.815582199617752*^9, 3.815582206974155*^9}, {
   3.815582245090773*^9, 3.815582245764188*^9}, 3.815736995194672*^9, 
   3.8157370667868757`*^9, {3.815739221363141*^9, 3.8157392420240307`*^9}, 
   3.8157396233292713`*^9},
 CellLabel->
  "In[374]:=",ExpressionUUID->"cd68916f-fcd9-499b-a386-63a0cfc25542"],

Cell[BoxData[
 TagBox[GridBox[{
    {
     TagBox[
      TagBox[GridBox[{
         {"\<\"NYC\"\>"},
         {"\<\"March 1-November 25 2020\"\>"},
         {
          TemplateBox[{", ", "\", \"", 
            RowBox[{
              FractionBox[
               InterpretationBox[
                StyleBox["\"1\"", ShowStringCharacters -> False], 1, Editable -> 
                False], 
               RowBox[{"d", "+", "m"}]], "\[Rule]", 
              InterpretationBox[
               StyleBox["\"7.903\"", ShowStringCharacters -> False], 
               7.902949305289514, AutoDelete -> True]}], 
            RowBox[{
              FractionBox["d", 
               RowBox[{"d", "+", "m"}]], "\[Rule]", 
              InterpretationBox[
               StyleBox["\"0.005\"", ShowStringCharacters -> False], 
               0.004911039696101123, AutoDelete -> True]}], 
            RowBox[{
              FractionBox[
               RowBox[{"r", "[", 
                 InterpretationBox[
                  StyleBox["\"0\"", ShowStringCharacters -> False], 0, 
                  Editable -> False], "]"}], 
               RowBox[{"d", "+", "m"}]], "\[Rule]", 
              InterpretationBox[
               StyleBox["\"2.549\"", ShowStringCharacters -> False], 
               2.5494582546080227`, AutoDelete -> True]}], 
            RowBox[{
              RowBox[{
                InterpretationBox[
                 StyleBox["\"1\"", ShowStringCharacters -> False], 1, 
                 Editable -> False], "-", 
                FractionBox[
                 RowBox[{"d", "+", "m"}], 
                 RowBox[{"r", "[", 
                   InterpretationBox[
                    StyleBox["\"0\"", ShowStringCharacters -> False], 0, 
                    Editable -> False], "]"}]]}], "\[Rule]", 
              InterpretationBox[
               StyleBox["\"0.608\"", ShowStringCharacters -> False], 
               0.6077598061499738, AutoDelete -> True]}], 
            RowBox[{"b", "\[Rule]", 
              InterpretationBox[
               StyleBox["\"0.059\"", ShowStringCharacters -> False], 
               0.05919116942017083, AutoDelete -> True]}], 
            RowBox[{"population", "\[Rule]", 
              InterpretationBox[
               StyleBox["\"8000000\"", ShowStringCharacters -> False], 
               8000000, Editable -> False]}], 
            RowBox[{"popweight", "\[Rule]", 
              InterpretationBox[
               StyleBox["\"1\"", ShowStringCharacters -> False], 1, Editable -> 
               False]}], 
            RowBox[{"totinfections", "\[Rule]", 
              InterpretationBox[
               StyleBox["\"19516\"", ShowStringCharacters -> False], 19516, 
               Editable -> False]}], 
            RowBox[{"infweight", "\[Rule]", 
              InterpretationBox[
               StyleBox["\"1\"", ShowStringCharacters -> False], 1, Editable -> 
               False]}]},
           "RowWithSeparators"]},
         {
          TemplateBox[{", ", "\", \"", 
            RowBox[{"k", "\[Rule]", 
              FractionBox[
               InterpretationBox[
                StyleBox["\"1\"", ShowStringCharacters -> False], 1, Editable -> 
                False], 
               InterpretationBox[
                StyleBox["\"10\"", ShowStringCharacters -> False], 10, 
                Editable -> False]]}], 
            RowBox[{"\[Gamma]", "\[Rule]", 
              InterpretationBox[
               StyleBox["\"1000\"", ShowStringCharacters -> False], 1000, 
               Editable -> False]}], 
            RowBox[{"addedconstraints", "\[Rule]", 
              RowBox[{"{", "}"}]}], 
            RowBox[{"supportwidth", "\[Rule]", 
              InterpretationBox[
               StyleBox["\"3\"", ShowStringCharacters -> False], 3, Editable -> 
               False]}], 
            RowBox[{"M", "\[Rule]", 
              InterpretationBox[
               StyleBox["\"3\"", ShowStringCharacters -> False], 3, Editable -> 
               False]}]},
           "RowWithSeparators"]},
         {"\<\"\"\>"}
        },
        DefaultBaseStyle->"Column",
        GridBoxAlignment->{"Columns" -> {{Center}}},
        GridBoxItemSize->{
         "Columns" -> {{Automatic}}, "Rows" -> {{Automatic}}}],
       "Column"],
      NumberForm[#, {12, 3}]& ], "\[SpanFromLeft]"},
    {
     TemplateBox[{
       GraphicsBox[{{}, 
         GraphicsComplexBox[CompressedData["
1:eJztfWdUk0vXdkSxIYqiqAgaEBFREQtFRNhIR3rvhBYSICEWxG7sHcGGokej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          
          "], {{{}, {}, {}, {
             Hue[0.9060679774997897, 0.6, 0.6], 
             Directive[
              PointSize[0.004583333333333334], 
              AbsoluteThickness[1.6], 
              RGBColor[1, 0, 0]], 
             LineBox[CompressedData["
1:eJwl0Xl813McwPHfsvtuYUzXplLIXJVSTZMoKU2OidLc1izVzFloHSpNdClH
I6wchUKNDoS5yt2BdelEh6Po8vw8+uO51/v33n6/fX+fT3ZRacGdUZFI5EI/
YokjngQSSSKZFFJJI536ZNCAYzmONjGRyPGayQmcSBad7E/ShjSii9eNtQlN
yeYSuxw9mWY05zK7FnoKBeaW2opTOY3Tac0Z5HImZ3E253BueCba0o7zaE8H
zqdjeDY6k8cF4dnIjzp6Hl25iG4M8f8vDs9Jd+7xuodeSs/wrDxo10t7czl9
qLAr0Cvoy1ivr9SreMx8tV5DIdfyhF0/vY5p5uu1PwO4gYEUcSM3cTNV/u4W
fVFv1duoNt+ud1DMIEqYbx8uvJS3zIP1rvD9GMowauzL9G6WmMvD9+Ve7mOF
3f36QPjO1Ho9XEfwEA/zCCP5xu8q9DsdpaMZE86BR/nJfpyOp848IZwLE6nk
cbbaTwpnww7zkzqZKUwN58Re++n6FH+bZ+i/OlMP6NP6DM8SFRuJPKeziDZX
6fO8wOxwjiTbv6Qvk2au1jnM5RVeJdP+NX2dLPO8cL68wZvhfMmxX6DNdKG+
zTu8yyIW09rvajRX39P3w7mzlGUs5wM+5KNw/nzMJ3xKnvfV6mfkmz/XL/iS
r1jJKr4O98G34T74nh/4kdWsYS3rwr3wM79Q6DPrtJ+u1w1sZBOb+ZUt4Z7Y
xvZwT+zkN4q973ct0T90F7vZE+6NMvs/tVz/CvfHP+xjf7hH/gv3yEEOcZgj
ROq5T+pxDNHEEEsc8VT63ASdpIk6WZM0mRRSSSOd+mTwP9aanx8=
              "]]}, {}, {
            
             Hue[0.37820393249936934`, 0.6, 0.6], 
             Directive[
              PointSize[0.004583333333333334], 
              AbsoluteThickness[1.6], 
              RGBColor[1, 0.5, 0]], 
             LineBox[CompressedData["
1:eJwV1FVgFwQQB+D/HBNBJMfIbcTokJYGKUF6dKp0j5KQBumSkka6uxtBRQmV
7pZGkJSOj4fvfi9393aXtklMdIegQCCQUEkSHAiEkpQwkpGcFKQkFakJJ4JI
0pCWdKQnigxkJBOZyUJWspGdHOSkaKxA4FOZi9zkIS/5yE8BPqMghfhSf2FZ
5P0sxShOCUryOaUoTRnKUo4vKE+F9zuoSCUqU4WqVKM60dSgJrWoTR3qUo/6
NKAhjWjMV3zNNzShKc1oTgta0orWtKEt7WhPB2LoSCc604WufEs3utODnnxH
L3rTh770oz8DGMggvmcwQxjKMIYzgpGMYjRjGMsPjGM8E5jIJH5kMlOYyjSm
M4OZzOInZjOHucxjPgtYyCIWs4SlLGM5K1jJKlazhrWsYz0b2MgmNrOFrWxj
OzvYyS5+Zjd7+IVf+Y29/M4f7GM/BzjIn/zF3xziMEc4yjGOc4KTnOI0ZzjL
Oc5zgYtc4jJX+IerXOM6N7jJLW5zh3+5yz3+4z4PeMgjHvOE/3nKM57zgpe8
4jVveEvAbQTxAcHEIoQPic1HxCEuHxOPT4hPAhKSiMREhfgFMpSkhJGM5KQg
JalITTgRRPIOesaGiA==
              
              "]]}, {}, {}, {}, {}, {}, {}, {}, {}, {}, {}, {
             Directive[
              RGBColor[1, 0, 0], 
              Opacity[0.2]], 
             LineBox[{1, 1317}], 
             LineBox[{263, 1318}], 
             LineBox[{264, 1319}], 
             LineBox[{265, 1320}], 
             LineBox[{266, 1321}], 
             LineBox[{267, 1322}], 
             LineBox[{268, 1323}], 
             LineBox[{269, 1324}], 
             LineBox[{270, 1325}], 
             LineBox[{271, 1326}], 
             LineBox[{272, 1327}], 
             LineBox[{273, 1328}], 
             LineBox[{274, 1329}], 
             LineBox[{275, 1330}], 
             LineBox[{276, 1331}], 
             LineBox[{277, 1332}], 
             LineBox[{283, 1342}], 
             LineBox[{284, 1343}], 
             LineBox[{285, 1344}], 
             LineBox[{290, 1353}], 
             LineBox[{291, 1354}], 
             LineBox[{292, 1355}], 
             LineBox[{293, 1356}], 
             LineBox[{296, 1363}], 
             LineBox[{297, 1364}], 
             LineBox[{298, 1365}], 
             LineBox[{299, 1366}], 
             LineBox[{300, 1367}], 
             LineBox[{301, 1368}], 
             LineBox[{302, 1369}], 
             LineBox[{303, 1370}], 
             LineBox[{304, 1371}], 
             LineBox[{305, 1372}], 
             LineBox[{306, 1373}], 
             LineBox[{307, 1374}], 
             LineBox[{308, 1375}], 
             LineBox[{309, 1376}], 
             LineBox[{310, 1377}], 
             LineBox[{311, 1378}], 
             LineBox[{312, 1379}], 
             LineBox[{313, 1380}], 
             LineBox[{314, 1381}], 
             LineBox[{315, 1382}], 
             LineBox[{316, 1383}], 
             LineBox[{317, 1384}], 
             LineBox[{318, 1385}], 
             LineBox[{319, 1386}], 
             LineBox[{320, 1387}], 
             LineBox[{321, 1388}], 
             LineBox[{322, 1389}], 
             LineBox[{323, 1390}], 
             LineBox[{324, 1391}], 
             LineBox[{325, 1392}], 
             LineBox[{326, 1393}], 
             LineBox[{330, 1401}], 
             LineBox[{331, 1402}], 
             LineBox[{332, 1403}], 
             LineBox[{333, 1404}], 
             LineBox[{338, 1413}], 
             LineBox[{339, 1414}], 
             LineBox[{340, 1415}], 
             LineBox[{343, 1422}], 
             LineBox[{344, 1423}], 
             LineBox[{345, 1424}], 
             LineBox[{346, 1425}], 
             LineBox[{349, 1432}], 
             LineBox[{350, 1433}], 
             LineBox[{351, 1434}], 
             LineBox[{352, 1435}], 
             LineBox[{353, 1436}], 
             LineBox[{354, 1437}], 
             LineBox[{355, 1438}], 
             LineBox[{356, 1439}], 
             LineBox[{357, 1440}], 
             LineBox[{359, 1446}], 
             LineBox[{360, 1447}], 
             LineBox[{366, 1457}], 
             LineBox[{367, 1458}], 
             LineBox[{373, 1468}], 
             LineBox[{374, 1469}], 
             LineBox[{379, 1478}], 
             LineBox[{380, 1479}], 
             LineBox[{381, 1480}], 
             LineBox[{388, 1491}], 
             LineBox[{394, 1501}], 
             LineBox[{395, 1502}], 
             LineBox[{401, 1512}], 
             LineBox[{402, 1513}], 
             LineBox[{408, 1523}], 
             LineBox[{409, 1524}], 
             LineBox[{411, 1530}], 
             LineBox[{415, 1538}], 
             LineBox[{416, 1539}], 
             LineBox[{422, 1549}], 
             LineBox[{423, 1550}], 
             LineBox[{429, 1560}], 
             LineBox[{430, 1561}], 
             LineBox[{436, 1571}], 
             LineBox[{443, 1582}], 
             LineBox[{457, 1600}], 
             LineBox[{458, 1601}], 
             LineBox[{479, 1626}], 
             LineBox[{493, 1644}], 
             LineBox[{499, 1654}], 
             LineBox[{521, 1680}]}, {
             Directive[
              RGBColor[1, 0, 0], 
              Opacity[0.2]], 
             LineBox[{17, 1335}], 
             LineBox[{18, 1336}], 
             LineBox[{19, 1337}], 
             LineBox[{20, 1338}], 
             LineBox[{21, 1339}], 
             LineBox[{25, 1347}], 
             LineBox[{26, 1348}], 
             LineBox[{27, 1349}], 
             LineBox[{28, 1350}], 
             LineBox[{33, 1359}], 
             LineBox[{34, 1360}], 
             LineBox[{66, 1396}], 
             LineBox[{67, 1397}], 
             LineBox[{68, 1398}], 
             LineBox[{73, 1407}], 
             LineBox[{74, 1408}], 
             LineBox[{75, 1409}], 
             LineBox[{76, 1410}], 
             LineBox[{80, 1418}], 
             LineBox[{81, 1419}], 
             LineBox[{86, 1428}], 
             LineBox[{87, 1429}], 
             LineBox[{97, 1443}], 
             LineBox[{100, 1450}], 
             LineBox[{101, 1451}], 
             LineBox[{102, 1452}], 
             LineBox[{103, 1453}], 
             LineBox[{104, 1454}], 
             LineBox[{107, 1461}], 
             LineBox[{108, 1462}], 
             LineBox[{109, 1463}], 
             LineBox[{110, 1464}], 
             LineBox[{111, 1465}], 
             LineBox[{114, 1472}], 
             LineBox[{115, 1473}], 
             LineBox[{116, 1474}], 
             LineBox[{117, 1475}], 
             LineBox[{121, 1483}], 
             LineBox[{122, 1484}], 
             LineBox[{123, 1485}], 
             LineBox[{124, 1486}], 
             LineBox[{125, 1487}], 
             LineBox[{126, 1488}], 
             LineBox[{128, 1494}], 
             LineBox[{129, 1495}], 
             LineBox[{130, 1496}], 
             LineBox[{131, 1497}], 
             LineBox[{132, 1498}], 
             LineBox[{135, 1505}], 
             LineBox[{136, 1506}], 
             LineBox[{137, 1507}], 
             LineBox[{138, 1508}], 
             LineBox[{139, 1509}], 
             LineBox[{142, 1516}], 
             LineBox[{143, 1517}], 
             LineBox[{144, 1518}], 
             LineBox[{145, 1519}], 
             LineBox[{146, 1520}], 
             LineBox[{149, 1527}], 
             LineBox[{151, 1533}], 
             LineBox[{152, 1534}], 
             LineBox[{153, 1535}], 
             LineBox[{156, 1542}], 
             LineBox[{157, 1543}], 
             LineBox[{158, 1544}], 
             LineBox[{159, 1545}], 
             LineBox[{160, 1546}], 
             LineBox[{163, 1553}], 
             LineBox[{164, 1554}], 
             LineBox[{165, 1555}], 
             LineBox[{166, 1556}], 
             LineBox[{167, 1557}], 
             LineBox[{170, 1564}], 
             LineBox[{171, 1565}], 
             LineBox[{172, 1566}], 
             LineBox[{173, 1567}], 
             LineBox[{174, 1568}], 
             LineBox[{176, 1574}], 
             LineBox[{177, 1575}], 
             LineBox[{178, 1576}], 
             LineBox[{179, 1577}], 
             LineBox[{180, 1578}], 
             LineBox[{181, 1579}], 
             LineBox[{183, 1585}], 
             LineBox[{184, 1586}], 
             LineBox[{185, 1587}], 
             LineBox[{186, 1588}], 
             LineBox[{187, 1589}], 
             LineBox[{188, 1590}], 
             LineBox[{189, 1591}], 
             LineBox[{190, 1592}], 
             LineBox[{191, 1593}], 
             LineBox[{192, 1594}], 
             LineBox[{193, 1595}], 
             LineBox[{194, 1596}], 
             LineBox[{195, 1597}], 
             LineBox[{198, 1604}], 
             LineBox[{199, 1605}], 
             LineBox[{200, 1606}], 
             LineBox[{201, 1607}], 
             LineBox[{202, 1608}], 
             LineBox[{203, 1609}], 
             LineBox[{204, 1610}], 
             LineBox[{205, 1611}], 
             LineBox[{206, 1612}], 
             LineBox[{207, 1613}], 
             LineBox[{208, 1614}], 
             LineBox[{209, 1615}], 
             LineBox[{210, 1616}], 
             LineBox[{211, 1617}], 
             LineBox[{212, 1618}], 
             LineBox[{213, 1619}], 
             LineBox[{214, 1620}], 
             LineBox[{215, 1621}], 
             LineBox[{216, 1622}], 
             LineBox[{217, 1623}], 
             LineBox[{219, 1629}], 
             LineBox[{220, 1630}], 
             LineBox[{221, 1631}], 
             LineBox[{222, 1632}], 
             LineBox[{223, 1633}], 
             LineBox[{224, 1634}], 
             LineBox[{225, 1635}], 
             LineBox[{226, 1636}], 
             LineBox[{227, 1637}], 
             LineBox[{228, 1638}], 
             LineBox[{229, 1639}], 
             LineBox[{230, 1640}], 
             LineBox[{231, 1641}], 
             LineBox[{233, 1647}], 
             LineBox[{234, 1648}], 
             LineBox[{235, 1649}], 
             LineBox[{236, 1650}], 
             LineBox[{237, 1651}], 
             LineBox[{239, 1657}], 
             LineBox[{240, 1658}], 
             LineBox[{241, 1659}], 
             LineBox[{242, 1660}], 
             LineBox[{243, 1661}], 
             LineBox[{244, 1662}], 
             LineBox[{245, 1663}], 
             LineBox[{246, 1664}], 
             LineBox[{247, 1665}], 
             LineBox[{248, 1666}], 
             LineBox[{249, 1667}], 
             LineBox[{250, 1668}], 
             LineBox[{251, 1669}], 
             LineBox[{252, 1670}], 
             LineBox[{253, 1671}], 
             LineBox[{254, 1672}], 
             LineBox[{255, 1673}], 
             LineBox[{256, 1674}], 
             LineBox[{257, 1675}], 
             LineBox[{258, 1676}], 
             LineBox[{259, 1677}], 
             
             LineBox[{261, 
              1683}]}, {}, {}, {}, {}, {}, {}, {}, {}, {}, {}, {}, {}, {
             Directive[
              RGBColor[1, 0.5, 0], 
              Opacity[0.2]], 
             LineBox[{531, 1056}], 
             LineBox[{788, 1057}], 
             LineBox[{789, 1058}], 
             LineBox[{790, 1059}], 
             LineBox[{791, 1060}], 
             LineBox[{792, 1061}], 
             LineBox[{793, 1062}], 
             LineBox[{794, 1063}], 
             LineBox[{795, 1064}], 
             LineBox[{796, 1065}], 
             LineBox[{797, 1066}], 
             LineBox[{798, 1067}], 
             LineBox[{799, 1068}], 
             LineBox[{800, 1069}], 
             LineBox[{801, 1070}], 
             LineBox[{802, 1071}], 
             LineBox[{803, 1072}], 
             LineBox[{804, 1073}], 
             LineBox[{805, 1074}], 
             LineBox[{806, 1075}], 
             LineBox[{807, 1076}], 
             LineBox[{808, 1077}], 
             LineBox[{809, 1078}], 
             LineBox[{810, 1079}], 
             LineBox[{811, 1080}], 
             LineBox[{812, 1081}], 
             LineBox[{813, 1082}], 
             LineBox[{814, 1083}], 
             LineBox[{826, 1099}], 
             LineBox[{827, 1100}], 
             LineBox[{828, 1101}], 
             LineBox[{829, 1102}], 
             LineBox[{830, 1103}], 
             LineBox[{831, 1104}], 
             LineBox[{832, 1105}], 
             LineBox[{833, 1106}], 
             LineBox[{834, 1107}], 
             LineBox[{835, 1108}], 
             LineBox[{836, 1109}], 
             LineBox[{837, 1110}], 
             LineBox[{838, 1111}], 
             LineBox[{839, 1112}], 
             LineBox[{840, 1113}], 
             LineBox[{841, 1114}], 
             LineBox[{842, 1115}], 
             LineBox[{843, 1116}], 
             LineBox[{844, 1117}], 
             LineBox[{845, 1118}], 
             LineBox[{846, 1119}], 
             LineBox[{847, 1120}], 
             LineBox[{848, 1121}], 
             LineBox[{849, 1122}], 
             LineBox[{850, 1123}], 
             LineBox[{851, 1124}], 
             LineBox[{852, 1125}], 
             LineBox[{853, 1126}], 
             LineBox[{854, 1127}], 
             LineBox[{855, 1128}], 
             LineBox[{856, 1129}], 
             LineBox[{857, 1130}], 
             LineBox[{858, 1131}], 
             LineBox[{859, 1132}], 
             LineBox[{860, 1133}], 
             LineBox[{861, 1134}], 
             LineBox[{862, 1135}], 
             LineBox[{863, 1136}], 
             LineBox[{864, 1137}], 
             LineBox[{865, 1138}], 
             LineBox[{866, 1139}], 
             LineBox[{867, 1140}], 
             LineBox[{868, 1141}], 
             LineBox[{869, 1142}], 
             LineBox[{870, 1143}], 
             LineBox[{871, 1144}], 
             LineBox[{872, 1145}], 
             LineBox[{873, 1146}], 
             LineBox[{874, 1147}], 
             LineBox[{875, 1148}], 
             LineBox[{876, 1149}], 
             LineBox[{877, 1150}], 
             LineBox[{878, 1151}], 
             LineBox[{879, 1152}], 
             LineBox[{880, 1153}], 
             LineBox[{881, 1154}], 
             LineBox[{882, 1155}], 
             LineBox[{883, 1156}], 
             LineBox[{884, 1157}], 
             LineBox[{885, 1158}], 
             LineBox[{886, 1159}], 
             LineBox[{887, 1160}], 
             LineBox[{888, 1161}], 
             LineBox[{889, 1162}], 
             LineBox[{890, 1163}], 
             LineBox[{891, 1164}], 
             LineBox[{892, 1165}], 
             LineBox[{893, 1166}], 
             LineBox[{894, 1167}], 
             LineBox[{895, 1168}], 
             LineBox[{896, 1169}], 
             LineBox[{897, 1170}], 
             LineBox[{898, 1171}], 
             LineBox[{899, 1172}], 
             LineBox[{900, 1173}], 
             LineBox[{901, 1174}], 
             LineBox[{902, 1175}], 
             LineBox[{903, 1176}], 
             LineBox[{904, 1177}], 
             LineBox[{905, 1178}], 
             LineBox[{906, 1179}], 
             LineBox[{907, 1180}], 
             LineBox[{908, 1181}], 
             LineBox[{909, 1182}], 
             LineBox[{910, 1183}], 
             LineBox[{911, 1184}], 
             LineBox[{912, 1185}], 
             LineBox[{913, 1186}], 
             LineBox[{914, 1187}], 
             LineBox[{915, 1188}], 
             LineBox[{916, 1189}], 
             LineBox[{917, 1190}], 
             LineBox[{918, 1191}], 
             LineBox[{919, 1192}], 
             LineBox[{920, 1193}], 
             LineBox[{921, 1194}], 
             LineBox[{922, 1195}], 
             LineBox[{923, 1196}], 
             LineBox[{924, 1197}], 
             LineBox[{925, 1198}], 
             LineBox[{926, 1199}], 
             LineBox[{927, 1200}], 
             LineBox[{928, 1201}], 
             LineBox[{929, 1202}], 
             LineBox[{930, 1203}], 
             LineBox[{931, 1204}], 
             LineBox[{932, 1205}], 
             LineBox[{933, 1206}], 
             LineBox[{934, 1207}], 
             LineBox[{935, 1208}], 
             LineBox[{936, 1209}], 
             LineBox[{937, 1210}], 
             LineBox[{938, 1211}], 
             LineBox[{939, 1212}], 
             LineBox[{940, 1213}], 
             LineBox[{941, 1214}], 
             LineBox[{942, 1215}], 
             LineBox[{943, 1216}], 
             LineBox[{944, 1217}], 
             LineBox[{945, 1218}], 
             LineBox[{946, 1219}], 
             LineBox[{947, 1220}], 
             LineBox[{948, 1221}], 
             LineBox[{949, 1222}], 
             LineBox[{950, 1223}], 
             LineBox[{951, 1224}], 
             LineBox[{952, 1225}], 
             LineBox[{953, 1226}], 
             LineBox[{954, 1227}], 
             LineBox[{955, 1228}], 
             LineBox[{956, 1229}], 
             LineBox[{957, 1230}], 
             LineBox[{958, 1231}], 
             LineBox[{959, 1232}], 
             LineBox[{960, 1233}], 
             LineBox[{961, 1234}], 
             LineBox[{962, 1235}], 
             LineBox[{963, 1236}], 
             LineBox[{964, 1237}], 
             LineBox[{965, 1238}], 
             LineBox[{966, 1239}], 
             LineBox[{967, 1240}], 
             LineBox[{968, 1241}], 
             LineBox[{969, 1242}], 
             LineBox[{970, 1243}], 
             LineBox[{971, 1244}], 
             LineBox[{972, 1245}], 
             LineBox[{973, 1246}], 
             LineBox[{974, 1247}], 
             LineBox[{975, 1248}], 
             LineBox[{976, 1249}], 
             LineBox[{977, 1250}], 
             LineBox[{978, 1251}], 
             LineBox[{979, 1252}], 
             LineBox[{980, 1253}], 
             LineBox[{981, 1254}], 
             LineBox[{982, 1255}], 
             LineBox[{983, 1256}], 
             LineBox[{984, 1257}], 
             LineBox[{985, 1258}], 
             LineBox[{986, 1259}], 
             LineBox[{987, 1260}], 
             LineBox[{988, 1261}], 
             LineBox[{989, 1262}], 
             LineBox[{990, 1263}], 
             LineBox[{991, 1264}], 
             LineBox[{992, 1265}], 
             LineBox[{993, 1266}], 
             LineBox[{994, 1267}], 
             LineBox[{995, 1268}], 
             LineBox[{996, 1269}], 
             LineBox[{997, 1270}], 
             LineBox[{998, 1271}], 
             LineBox[{999, 1272}], 
             LineBox[{1000, 1273}], 
             LineBox[{1001, 1274}], 
             LineBox[{1002, 1275}], 
             LineBox[{1003, 1276}], 
             LineBox[{1004, 1277}], 
             LineBox[{1005, 1278}], 
             LineBox[{1006, 1279}], 
             LineBox[{1007, 1280}], 
             LineBox[{1008, 1281}], 
             LineBox[{1009, 1282}], 
             LineBox[{1010, 1283}], 
             LineBox[{1011, 1284}], 
             LineBox[{1012, 1285}], 
             LineBox[{1013, 1286}], 
             LineBox[{1014, 1287}], 
             LineBox[{1015, 1288}], 
             LineBox[{1016, 1289}], 
             LineBox[{1017, 1290}], 
             LineBox[{1018, 1291}], 
             LineBox[{1019, 1292}], 
             LineBox[{1020, 1293}], 
             LineBox[{1021, 1294}], 
             LineBox[{1022, 1295}], 
             LineBox[{1023, 1296}], 
             LineBox[{1024, 1297}], 
             LineBox[{1025, 1298}], 
             LineBox[{1026, 1299}], 
             LineBox[{1027, 1300}], 
             LineBox[{1028, 1301}], 
             LineBox[{1029, 1302}], 
             LineBox[{1030, 1303}], 
             LineBox[{1031, 1304}], 
             LineBox[{1032, 1305}], 
             LineBox[{1033, 1306}], 
             LineBox[{1034, 1307}], 
             LineBox[{1035, 1308}], 
             LineBox[{1036, 1309}], 
             LineBox[{1037, 1310}], 
             LineBox[{1038, 1311}], 
             LineBox[{1039, 1312}], 
             LineBox[{1040, 1313}], 
             LineBox[{1041, 1314}], 
             LineBox[{1042, 1315}]}, {
             Directive[
              RGBColor[1, 0.5, 0], 
              Opacity[0.2]], 
             LineBox[{559, 1086}], 
             LineBox[{560, 1087}], 
             LineBox[{561, 1088}], 
             LineBox[{562, 1089}], 
             LineBox[{563, 1090}], 
             LineBox[{564, 1091}], 
             LineBox[{565, 1092}], 
             LineBox[{566, 1093}], 
             LineBox[{567, 1094}], 
             LineBox[{568, 1095}], 
             LineBox[{569, 1096}]}}, {{
             Directive[
              PointSize[0.004583333333333334], 
              AbsoluteThickness[1.6], 
              RGBColor[1, 0, 0]], 
             PointBox[CompressedData["
1:eJwNxGWADgYAANDvxJ1uZhhOt+mOMd2ne07n6RpTk9Nc2XR3d0/HQmyzyU13
Wxrvx3uh4RFhfYICgUB8RQYHAlFEE0Ms8/iab5jPAhayiMUsYSnLWM4KVrKK
1axhLetYzwY2sonNbGEr29jODnayi93sYS/72M8BDnKIw3zLEY5yjOOc4CSn
OM0ZzvId3/MDP3KO81zgIj/xM79wiV/5jctc4SrXuM4NfucPbnKL29zhLve4
zwMe8ojHPOEpz3jOC17yite84U/+4m/+4V/+4y3/845ASCAQRBziEo/4BBNC
AhKSiMQkISnJSE4KUpKK1KQhLen4gPR8SAYykomPyEwWshJKNrKTg5zkIjd5
yEs+8lOAghSiMB9ThKIUozglKEkpSlOGspSjPBWoSCUq8wlVqMqnVKM6NahJ
LWpTh7rUoz4NaEgjwmhME5rSjOa0oCWtaE0b2tKO9nxGB8LpSCc604WudKM7
PehJL3rThwj60o/+DGAggxjMEIYyjOF8zghG8gWjGM0YxjKOLxnPBCYyiclM
4SumMo3pzGAms5jNHOYSSRTRxBDLe7pDiuU=
              "]]}, {}, {
             Directive[
              PointSize[0.004583333333333334], 
              AbsoluteThickness[1.6], 
              RGBColor[1, 0.5, 0]], 
             PointBox[CompressedData["
1:eJwN0IObEAYAxuHLd9ludS3bNrfcZddlXV7mlo3l2jK3bNu27Vptmev9nuf9
/oBfcGinkLBwAeaWBAYELGUZy1nBSv7ib1axmjWsZR3r2cBGNrGZLWxlG9vZ
wU52sZs97GUf+znAQQ5xmCMc5RjHOcFJTnGaM5zlHOe5wEUucZkrXOUa17nB
TW5xmzvc5R73ecBDHvGYJzzlGc95wT+85BX/8h+vecNb3vGeD3zkE5/5wle+
8T8BQVITnghEJBKRiUIgQUQlGtGJQUxiEZs4xCUe8UlAQhKRmCQkJRnJScEP
pCQVwaTmR9KQlnSkJwMZyURmspCVbGQnBznJRW7ykJd85KcABSlEYYpQlGIU
pwQlKUVpylCWcpTnJ36mAhWpRGWqUJVqVCeEGtSkFrWpQ13qUZ8GNKQRjWlC
U5oRSnNa0JJWtKYNbWlHezrQkTA60ZkudKUb3enBL/SkF73pQ1/60Z8BDGQQ
gxnCr/zGUIYxnBGMZBSjGcNYxjGeCUxkEpOZwu9MZRrTmcFMZjGbOczlD/5k
HvNZwEIWsZjvoueJ3A==
              "]]}, {}}}], {{}, {}}}, {
        DisplayFunction -> Identity, DisplayFunction -> Identity, AspectRatio -> 
         NCache[GoldenRatio^(-1), 0.6180339887498948], Axes -> {True, True}, 
         AxesLabel -> {
           FormBox["\"Day\"", TraditionalForm], 
           FormBox["\"Infections, Deaths x 5\"", TraditionalForm]}, 
         AxesOrigin -> {0, 0}, DisplayFunction :> Identity, 
         Frame -> {{False, False}, {False, False}}, 
         FrameLabel -> {{None, None}, {None, None}}, 
         FrameTicks -> {{Automatic, Automatic}, {Automatic, Automatic}}, 
         GridLines -> {None, None}, GridLinesStyle -> Directive[
           GrayLevel[0.5, 0.4]], ImageSize -> Medium, 
         Method -> {
          "OptimizePlotMarkers" -> True, "OptimizePlotMarkers" -> True, 
           "CoordinatesToolOptions" -> {"DisplayFunction" -> ({
               Identity[
                Part[#, 1]], 
               Identity[
                Part[#, 2]]}& ), "CopiedValueFunction" -> ({
               Identity[
                Part[#, 1]], 
               Identity[
                Part[#, 2]]}& )}}, PlotLabel -> 
         FormBox["\"Infections, Deaths per capita\"", TraditionalForm], 
         PlotRange -> {{0, 269.}, {0, 0.0006395}}, PlotRangeClipping -> True, 
         PlotRangePadding -> {{
            Scaled[0.02], 
            Scaled[0.02]}, {
            Scaled[0.02], 
            Scaled[0.05]}}, Ticks -> {Automatic, Automatic}}], 
       FormBox[
        FormBox[
         TemplateBox[{
          "\"New Infections\"", "\"Model Reported New Infections\"", 
           "\"Deaths \[Times] 10\"", "\"Model Deaths \[Times] 10\""}, 
          "PointLegend", DisplayFunction -> (FormBox[
            StyleBox[
             StyleBox[
              PaneBox[
               TagBox[
                GridBox[{{
                   TagBox[
                    GridBox[{{
                    GraphicsBox[{{}, {
                    Directive[
                    EdgeForm[
                    Directive[
                    Opacity[0.3], 
                    GrayLevel[0]]], 
                    PointSize[0.5], 
                    AbsoluteThickness[1.6], 
                    RGBColor[1, 0, 0]], {
                    Directive[
                    EdgeForm[
                    Directive[
                    Opacity[0.3], 
                    GrayLevel[0]]], 
                    PointSize[0.5], 
                    AbsoluteThickness[1.6], 
                    RGBColor[1, 0, 0]], 
                    PointBox[
                    NCache[{
                    Scaled[{
                    Rational[1, 2], 
                    Rational[1, 2]}]}, {
                    Scaled[{0.5, 0.5}]}]]}}}, AspectRatio -> Full, 
                    ImageSize -> {10, 10}, PlotRangePadding -> None, 
                    ImagePadding -> Automatic, 
                    BaselinePosition -> (Scaled[0.1] -> Baseline)], #}, {
                    GraphicsBox[{{
                    Directive[
                    EdgeForm[
                    Directive[
                    Opacity[0.3], 
                    GrayLevel[0]]], 
                    PointSize[0.5], 
                    AbsoluteThickness[1.6], 
                    RGBColor[1, 0, 0]], {
                    LineBox[{{0, 10}, {20, 10}}]}}, {
                    Directive[
                    EdgeForm[
                    Directive[
                    Opacity[0.3], 
                    GrayLevel[0]]], 
                    PointSize[0.5], 
                    AbsoluteThickness[1.6], 
                    RGBColor[1, 0, 0]], {}}}, AspectRatio -> Full, 
                    ImageSize -> {20, 10}, PlotRangePadding -> None, 
                    ImagePadding -> Automatic, 
                    BaselinePosition -> (Scaled[0.1] -> Baseline)], #2}, {
                    GraphicsBox[{{}, {
                    Directive[
                    EdgeForm[
                    Directive[
                    Opacity[0.3], 
                    GrayLevel[0]]], 
                    PointSize[0.5], 
                    AbsoluteThickness[1.6], 
                    RGBColor[1, 0.5, 0]], {
                    Directive[
                    EdgeForm[
                    Directive[
                    Opacity[0.3], 
                    GrayLevel[0]]], 
                    PointSize[0.5], 
                    AbsoluteThickness[1.6], 
                    RGBColor[1, 0.5, 0]], 
                    PointBox[
                    NCache[{
                    Scaled[{
                    Rational[1, 2], 
                    Rational[1, 2]}]}, {
                    Scaled[{0.5, 0.5}]}]]}}}, AspectRatio -> Full, 
                    ImageSize -> {10, 10}, PlotRangePadding -> None, 
                    ImagePadding -> Automatic, 
                    BaselinePosition -> (Scaled[0.1] -> Baseline)], #3}, {
                    GraphicsBox[{{
                    Directive[
                    EdgeForm[
                    Directive[
                    Opacity[0.3], 
                    GrayLevel[0]]], 
                    PointSize[0.5], 
                    AbsoluteThickness[1.6], 
                    RGBColor[1, 0.5, 0]], {
                    LineBox[{{0, 10}, {20, 10}}]}}, {
                    Directive[
                    EdgeForm[
                    Directive[
                    Opacity[0.3], 
                    GrayLevel[0]]], 
                    PointSize[0.5], 
                    AbsoluteThickness[1.6], 
                    RGBColor[1, 0.5, 0]], {}}}, AspectRatio -> Full, 
                    ImageSize -> {20, 10}, PlotRangePadding -> None, 
                    ImagePadding -> Automatic, 
                    BaselinePosition -> (Scaled[0.1] -> Baseline)], #4}}, 
                    GridBoxAlignment -> {
                    "Columns" -> {Center, Left}, "Rows" -> {{Baseline}}}, 
                    AutoDelete -> False, 
                    GridBoxDividers -> {
                    "Columns" -> {{False}}, "Rows" -> {{False}}}, 
                    GridBoxItemSize -> {
                    "Columns" -> {{All}}, "Rows" -> {{All}}}, 
                    GridBoxSpacings -> {
                    "Columns" -> {{0.5}}, "Rows" -> {{0.8}}}], "Grid"]}}, 
                 GridBoxAlignment -> {
                  "Columns" -> {{Left}}, "Rows" -> {{Top}}}, AutoDelete -> 
                 False, GridBoxItemSize -> {
                  "Columns" -> {{Automatic}}, "Rows" -> {{Automatic}}}, 
                 GridBoxSpacings -> {"Columns" -> {{1}}, "Rows" -> {{0}}}], 
                "Grid"], Alignment -> Left, AppearanceElements -> None, 
               ImageMargins -> {{5, 5}, {5, 5}}, ImageSizeAction -> 
               "ResizeToFit"], LineIndent -> 0, StripOnInput -> False], {
             FontFamily -> "Arial"}, Background -> Automatic, StripOnInput -> 
             False], TraditionalForm]& ), 
          InterpretationFunction :> (RowBox[{"PointLegend", "[", 
             RowBox[{
               RowBox[{"{", 
                 RowBox[{
                   RowBox[{"Directive", "[", 
                    RowBox[{
                    RowBox[{"PointSize", "[", "0.004583333333333334`", "]"}], 
                    ",", 
                    RowBox[{"AbsoluteThickness", "[", "1.6`", "]"}], ",", 
                    InterpretationBox[
                    ButtonBox[
                    TooltipBox[
                    GraphicsBox[{{
                    GrayLevel[0], 
                    RectangleBox[{0, 0}]}, {
                    GrayLevel[0], 
                    RectangleBox[{1, -1}]}, {
                    RGBColor[1, 0, 0], 
                    RectangleBox[{0, -1}, {2, 1}]}}, DefaultBaseStyle -> 
                    "ColorSwatchGraphics", AspectRatio -> 1, Frame -> True, 
                    FrameStyle -> RGBColor[0.6666666666666666, 0., 0.], 
                    FrameTicks -> None, PlotRangePadding -> None, ImageSize -> 
                    Dynamic[{Automatic, 1.35 CurrentValue["FontCapHeight"]/
                    AbsoluteCurrentValue[Magnification]}]], 
                    StyleBox[
                    RowBox[{"RGBColor", "[", 
                    RowBox[{"1", ",", "0", ",", "0"}], "]"}], NumberMarks -> 
                    False]], Appearance -> None, BaseStyle -> {}, 
                    BaselinePosition -> Baseline, DefaultBaseStyle -> {}, 
                    ButtonFunction :> With[{Typeset`box$ = EvaluationBox[]}, 
                    If[
                    Not[
                    AbsoluteCurrentValue["Deployed"]], 
                    SelectionMove[Typeset`box$, All, Expression]; 
                    FrontEnd`Private`$ColorSelectorInitialAlpha = 1; 
                    FrontEnd`Private`$ColorSelectorInitialColor = 
                    RGBColor[1, 0, 0]; 
                    FrontEnd`Private`$ColorSelectorUseMakeBoxes = True; 
                    MathLink`CallFrontEnd[
                    FrontEnd`AttachCell[Typeset`box$, 
                    FrontEndResource["RGBColorValueSelector"], {
                    0, {Left, Bottom}}, {Left, Top}, 
                    "ClosingActions" -> {
                    "SelectionDeparture", "ParentChanged", 
                    "EvaluatorQuit"}]]]], BaseStyle -> Inherited, Evaluator -> 
                    Automatic, Method -> "Preemptive"], 
                    RGBColor[1, 0, 0], Editable -> False, Selectable -> 
                    False]}], "]"}], ",", 
                   RowBox[{"Directive", "[", 
                    RowBox[{
                    RowBox[{"PointSize", "[", "0.004583333333333334`", "]"}], 
                    ",", 
                    RowBox[{"AbsoluteThickness", "[", "1.6`", "]"}], ",", 
                    InterpretationBox[
                    ButtonBox[
                    TooltipBox[
                    GraphicsBox[{{
                    GrayLevel[0], 
                    RectangleBox[{0, 0}]}, {
                    GrayLevel[0], 
                    RectangleBox[{1, -1}]}, {
                    RGBColor[1, 0, 0], 
                    RectangleBox[{0, -1}, {2, 1}]}}, DefaultBaseStyle -> 
                    "ColorSwatchGraphics", AspectRatio -> 1, Frame -> True, 
                    FrameStyle -> RGBColor[0.6666666666666666, 0., 0.], 
                    FrameTicks -> None, PlotRangePadding -> None, ImageSize -> 
                    Dynamic[{Automatic, 1.35 CurrentValue["FontCapHeight"]/
                    AbsoluteCurrentValue[Magnification]}]], 
                    StyleBox[
                    RowBox[{"RGBColor", "[", 
                    RowBox[{"1", ",", "0", ",", "0"}], "]"}], NumberMarks -> 
                    False]], Appearance -> None, BaseStyle -> {}, 
                    BaselinePosition -> Baseline, DefaultBaseStyle -> {}, 
                    ButtonFunction :> With[{Typeset`box$ = EvaluationBox[]}, 
                    If[
                    Not[
                    AbsoluteCurrentValue["Deployed"]], 
                    SelectionMove[Typeset`box$, All, Expression]; 
                    FrontEnd`Private`$ColorSelectorInitialAlpha = 1; 
                    FrontEnd`Private`$ColorSelectorInitialColor = 
                    RGBColor[1, 0, 0]; 
                    FrontEnd`Private`$ColorSelectorUseMakeBoxes = True; 
                    MathLink`CallFrontEnd[
                    FrontEnd`AttachCell[Typeset`box$, 
                    FrontEndResource["RGBColorValueSelector"], {
                    0, {Left, Bottom}}, {Left, Top}, 
                    "ClosingActions" -> {
                    "SelectionDeparture", "ParentChanged", 
                    "EvaluatorQuit"}]]]], BaseStyle -> Inherited, Evaluator -> 
                    Automatic, Method -> "Preemptive"], 
                    RGBColor[1, 0, 0], Editable -> False, Selectable -> 
                    False]}], "]"}], ",", 
                   RowBox[{"Directive", "[", 
                    RowBox[{
                    RowBox[{"PointSize", "[", "0.004583333333333334`", "]"}], 
                    ",", 
                    RowBox[{"AbsoluteThickness", "[", "1.6`", "]"}], ",", 
                    InterpretationBox[
                    ButtonBox[
                    TooltipBox[
                    GraphicsBox[{{
                    GrayLevel[0], 
                    RectangleBox[{0, 0}]}, {
                    GrayLevel[0], 
                    RectangleBox[{1, -1}]}, {
                    RGBColor[1, 0.5, 0], 
                    RectangleBox[{0, -1}, {2, 1}]}}, DefaultBaseStyle -> 
                    "ColorSwatchGraphics", AspectRatio -> 1, Frame -> True, 
                    FrameStyle -> 
                    RGBColor[0.6666666666666666, 0.33333333333333337`, 0.], 
                    FrameTicks -> None, PlotRangePadding -> None, ImageSize -> 
                    Dynamic[{Automatic, 1.35 CurrentValue["FontCapHeight"]/
                    AbsoluteCurrentValue[Magnification]}]], 
                    StyleBox[
                    RowBox[{"RGBColor", "[", 
                    RowBox[{"1", ",", "0.5`", ",", "0"}], "]"}], NumberMarks -> 
                    False]], Appearance -> None, BaseStyle -> {}, 
                    BaselinePosition -> Baseline, DefaultBaseStyle -> {}, 
                    ButtonFunction :> With[{Typeset`box$ = EvaluationBox[]}, 
                    If[
                    Not[
                    AbsoluteCurrentValue["Deployed"]], 
                    SelectionMove[Typeset`box$, All, Expression]; 
                    FrontEnd`Private`$ColorSelectorInitialAlpha = 1; 
                    FrontEnd`Private`$ColorSelectorInitialColor = 
                    RGBColor[1, 0.5, 0]; 
                    FrontEnd`Private`$ColorSelectorUseMakeBoxes = True; 
                    MathLink`CallFrontEnd[
                    FrontEnd`AttachCell[Typeset`box$, 
                    FrontEndResource["RGBColorValueSelector"], {
                    0, {Left, Bottom}}, {Left, Top}, 
                    "ClosingActions" -> {
                    "SelectionDeparture", "ParentChanged", 
                    "EvaluatorQuit"}]]]], BaseStyle -> Inherited, Evaluator -> 
                    Automatic, Method -> "Preemptive"], 
                    RGBColor[1, 0.5, 0], Editable -> False, Selectable -> 
                    False]}], "]"}], ",", 
                   RowBox[{"Directive", "[", 
                    RowBox[{
                    RowBox[{"PointSize", "[", "0.004583333333333334`", "]"}], 
                    ",", 
                    RowBox[{"AbsoluteThickness", "[", "1.6`", "]"}], ",", 
                    InterpretationBox[
                    ButtonBox[
                    TooltipBox[
                    GraphicsBox[{{
                    GrayLevel[0], 
                    RectangleBox[{0, 0}]}, {
                    GrayLevel[0], 
                    RectangleBox[{1, -1}]}, {
                    RGBColor[1, 0.5, 0], 
                    RectangleBox[{0, -1}, {2, 1}]}}, DefaultBaseStyle -> 
                    "ColorSwatchGraphics", AspectRatio -> 1, Frame -> True, 
                    FrameStyle -> 
                    RGBColor[0.6666666666666666, 0.33333333333333337`, 0.], 
                    FrameTicks -> None, PlotRangePadding -> None, ImageSize -> 
                    Dynamic[{Automatic, 1.35 CurrentValue["FontCapHeight"]/
                    AbsoluteCurrentValue[Magnification]}]], 
                    StyleBox[
                    RowBox[{"RGBColor", "[", 
                    RowBox[{"1", ",", "0.5`", ",", "0"}], "]"}], NumberMarks -> 
                    False]], Appearance -> None, BaseStyle -> {}, 
                    BaselinePosition -> Baseline, DefaultBaseStyle -> {}, 
                    ButtonFunction :> With[{Typeset`box$ = EvaluationBox[]}, 
                    If[
                    Not[
                    AbsoluteCurrentValue["Deployed"]], 
                    SelectionMove[Typeset`box$, All, Expression]; 
                    FrontEnd`Private`$ColorSelectorInitialAlpha = 1; 
                    FrontEnd`Private`$ColorSelectorInitialColor = 
                    RGBColor[1, 0.5, 0]; 
                    FrontEnd`Private`$ColorSelectorUseMakeBoxes = True; 
                    MathLink`CallFrontEnd[
                    FrontEnd`AttachCell[Typeset`box$, 
                    FrontEndResource["RGBColorValueSelector"], {
                    0, {Left, Bottom}}, {Left, Top}, 
                    "ClosingActions" -> {
                    "SelectionDeparture", "ParentChanged", 
                    "EvaluatorQuit"}]]]], BaseStyle -> Inherited, Evaluator -> 
                    Automatic, Method -> "Preemptive"], 
                    RGBColor[1, 0.5, 0], Editable -> False, Selectable -> 
                    False]}], "]"}]}], "}"}], ",", 
               RowBox[{"{", 
                 RowBox[{#, ",", #2, ",", #3, ",", #4}], "}"}], ",", 
               RowBox[{"LegendMarkers", "\[Rule]", 
                 RowBox[{"{", 
                   RowBox[{
                    RowBox[{"{", 
                    RowBox[{"False", ",", "Automatic"}], "}"}], ",", 
                    RowBox[{"{", 
                    RowBox[{"False", ",", "Automatic"}], "}"}]}], "}"}]}], 
               ",", 
               RowBox[{"Joined", "\[Rule]", 
                 RowBox[{"{", 
                   RowBox[{"False", ",", "True", ",", "False", ",", "True"}], 
                   "}"}]}], ",", 
               RowBox[{"LabelStyle", "\[Rule]", 
                 RowBox[{"{", "}"}]}], ",", 
               RowBox[{"LegendLayout", "\[Rule]", "\"Column\""}]}], "]"}]& ), 
          Editable -> True], TraditionalForm], TraditionalForm]},
      "Legended",
      DisplayFunction->(GridBox[{{
          TagBox[
           ItemBox[
            PaneBox[
             TagBox[#, "SkipImageSizeLevel"], Alignment -> {Center, Baseline},
              BaselinePosition -> Baseline], DefaultBaseStyle -> "Labeled"], 
           "SkipImageSizeLevel"], 
          ItemBox[#2, DefaultBaseStyle -> "LabeledLabel"]}}, 
        GridBoxAlignment -> {"Columns" -> {{Center}}, "Rows" -> {{Center}}}, 
        AutoDelete -> False, GridBoxItemSize -> Automatic, 
        BaselinePosition -> {1, 1}]& ),
      Editable->True,
      InterpretationFunction->(RowBox[{"Legended", "[", 
         RowBox[{#, ",", 
           RowBox[{"Placed", "[", 
             RowBox[{#2, ",", "After"}], "]"}]}], "]"}]& )], 
     TemplateBox[{
       GraphicsBox[{{}, {{{}, {}, {
            Hue[0.67, 0.6, 0.6], 
            Directive[
             PointSize[0.004583333333333334], 
             AbsoluteThickness[1.6], 
             RGBColor[1, 0.5, 0]], 
            LineBox[CompressedData["
1:eJxdzUmOz1EUBeBLDEwkNTAwMCgiIiJS2tJ7ekpf+q48TekpQ8O7BEt4S7CE
uwRL+C3BEkRI5P+9yct3T07Otpdry6vrI2LTuog//9/36/Tit+8rS6sb2r9D
m/VGPIc34y14K57H2/EOvBPvwrvxHrwXL+B9eD8+gA/iQ/gwXsRH8FF8DB/H
J/BJfAqfxm3WieMMOY6z5DjOkeM4T47jAjmOi+Q4LpHjuEyO4wo5jiVyHFfJ
cVwjx3GdHMcNchw3yXHcmnXDiQvHbfo4ceFYpo8TF4479HHiwnGXPk5cOO7R
x4kLx336OHHheEAfJy4cD+njxIXjEX2cuHA8po8TF44n9HHiwvGUPk5cOJ7R
x4kLxwp9nLhwPKePExeOPut53HDHiQcuPOF4wT5uuOPEAxeecLxkHzfcceKB
C084XrGPG+448cCFJxyv2ccNd5x44MITjlX2ccMdJx648ITjDfu44Y4TD1x4
wvGWfdxwx4kHLjzheMc+brjjxAMXnnC8Zx833HHigQtPOD6wjxvuOPHAhScc
H9nHDXeceODCE45P7OOGO048cOEJx2f2ccMdJx648ITjC/u44Y4TD1x4wrHG
Pm6448QDF55wfJ31HJ7HC7jhW7jjrzjxdzzwD1z453//BmTmstg=
             "]]}, {
            Hue[0.9060679774997897, 0.6, 0.6], 
            Directive[
             PointSize[0.004583333333333334], 
             AbsoluteThickness[1.6], 
             RGBColor[1, 0, 0]], 
            LineBox[CompressedData["
1:eJw913k81PkfB/CRWgqRDYmt0UGkQwbdXpE7t0jCmHGNa6a13W0pScVmV22H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             "]]}, {
            Hue[0.1421359549995791, 0.6, 0.6], 
            Directive[
             PointSize[0.004583333333333334], 
             AbsoluteThickness[1.6], 
             RGBColor[0, 0, 1]], 
            LineBox[CompressedData["
1:eJxF13s81PkaB/ARuqFVWylRs2W7EKeEUPGRhJQY5DJizBiDMcx23VplpLab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             "]]}, {
            Hue[0.37820393249936934`, 0.6, 0.6], 
            Directive[
             PointSize[0.004583333333333334], 
             AbsoluteThickness[1.6], 
             RGBColor[1, 0, 1]], 
            LineBox[CompressedData["
1:eJw913tYzGkbB/BxqohqrXYJmcqhzTFSKfFtJCp0pqJppubQNM3BWUuaDW+k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             "]]}, {
            Hue[0.6142719099991583, 0.6, 0.6], 
            Directive[
             PointSize[0.004583333333333334], 
             AbsoluteThickness[1.6], 
             Dashing[{0, Small}], 
             RGBColor[0.5, 0, 0.5]], 
            LineBox[CompressedData["
1:eJw113k81PkfB/DBqrS1WpWOn2qKle7DEWG9HLlGRCGEMYxxzygd23YMOlFL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             "]]}, {
            Hue[0.8503398874989481, 0.6, 0.6], 
            Directive[
             PointSize[0.004583333333333334], 
             AbsoluteThickness[1.6], 
             Dashing[{0, Small}], 
             RGBColor[0, 1, 0]], 
            LineBox[CompressedData["
1:eJw10nk81Psex/GfpZ0sOZJKU5cI1+HYSsobJfuafZsZxjKWGdxTkrqTlJKW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             "]]}, {
            Hue[0.08640786499873876, 0.6, 0.6], 
            Directive[
             PointSize[0.004583333333333334], 
             AbsoluteThickness[1.6], 
             Thickness[Large], 
             Dashing[{Small, Small}], 
             GrayLevel[0.5]], 
            LineBox[CompressedData["
1:eJxdzbeNFkAQBeCBiASJgICA4EAIIYTQ4T23eO+9X7yHK2FKoIQtgRKmBErY
EigBIQL0f5OMPj09vS2vvt9+uzYi1q+J+Pv/3e+VxR9t0evwBrwRb8Kb8RLe
irfh7XgH3ol34d14Ge/Be/E+vB8fwAfxIXwYH8FH8TF8HJ/AJ/EKbotOHKfI
cZwmx3GGHMdZchznyHGcJ8dxgRzHRXIcl8hxXCbHcYUcx1VyHNfIcVwnx3GD
HMfNRTecuHDcoo8TF47b9HHiwnGHPk5cOO7Sx4kLxz36OHHhuE8fJy4cD+jj
xIXjIX2cuHA8oo8TF47H9HHiwvGEPk5cOJ7Sx4kLxzP6OHHheE4fJy4cL+jj
xIWjL3oJN9xx4oELTxwv2ccNd5x44MITxyv2ccMdJx648MTxmn3ccMeJBy48
cbxhHzfcceKBC08cb9nHDXeceODCE8c79nHDHSceuPDE8Z593HDHiQcuPHF8
YB833HHigQtPHB/Zxw13nHjgwhPHJ/Zxwx0nHrjwxPGZfdxwx4kHLjxxfGEf
N9xx4oELTxxf2ccNd5x44MITxzf2ccMdJx648MTxnX3ccMeJBy48cawuegNe
wsu44Zu441Wc+Ace+Ccu/Ou//wDsBz/c
             "]]}}}, {{}, {}}}, {
        DisplayFunction -> Identity, DisplayFunction -> Identity, AspectRatio -> 
         NCache[GoldenRatio^(-1), 0.6180339887498948], Axes -> {True, True}, 
         AxesLabel -> {
           FormBox["\"Day\"", TraditionalForm], 
           FormBox["\"Epidemic\"", TraditionalForm]}, AxesOrigin -> {0, 0}, 
         DisplayFunction :> Identity, 
         Frame -> {{False, False}, {False, False}}, 
         FrameLabel -> {{None, None}, {None, None}}, 
         FrameTicks -> {{Automatic, Automatic}, {Automatic, Automatic}}, 
         GridLines -> {None, None}, GridLinesStyle -> Directive[
           GrayLevel[0.5, 0.4]], ImageSize -> Medium, 
         Method -> {
          "OptimizePlotMarkers" -> True, "OptimizePlotMarkers" -> True, 
           "CoordinatesToolOptions" -> {"DisplayFunction" -> ({
               Identity[
                Part[#, 1]], 
               Identity[
                Part[#, 2]]}& ), "CopiedValueFunction" -> ({
               Identity[
                Part[#, 1]], 
               Identity[
                Part[#, 2]]}& )}}, PlotLabel -> 
         FormBox["\"Infection Rates, Infected, Removed\"", TraditionalForm], 
         PlotRange -> {{0, 269.}, {-0.005917792826440893, 5.187367218771568}},
          PlotRangeClipping -> True, PlotRangePadding -> {{
            Scaled[0.02], 
            Scaled[0.02]}, {
            Scaled[0.05], 
            Scaled[0.05]}}, Ticks -> {Automatic, Automatic}}], 
       FormBox[
        FormBox[
         TemplateBox[{
          "\"Initial Infection Factor, \\!\\(\\*FractionBox[SubscriptBox[\\(r\
\\), \\(0\\)], \\(m + d\\)]\\)\"", 
           "\"Infection Factor, \
\\!\\(\\*FractionBox[\\(\\*SubscriptBox[\\(r\\), \\(t\\)] \
\\*SubscriptBox[\\(S\\), \\(t\\)]\\), \\(m + d\\)]\\)\"", 
           "\"Infection Rate, \\!\\(\\*FractionBox[SubscriptBox[\\(r\\), \\(t\
\\)], \\(m + d\\)]\\)\"", 
           "\"Infection Risk, \\!\\(\\*SubscriptBox[\\(r\\), \
\\(t\\)]\\)\\!\\(\\*SubscriptBox[\\(F\\), \\(t\\)]\\) x 100\"", 
           "\"Infected \[Times] 10\"", "\"Removed \[Times] 10\"", 
           "\"Stability Threshold, 1\""}, "PointLegend", 
          DisplayFunction -> (FormBox[
            StyleBox[
             StyleBox[
              PaneBox[
               TagBox[
                GridBox[{{
                   TagBox[
                    GridBox[{{
                    GraphicsBox[{{
                    Directive[
                    EdgeForm[
                    Directive[
                    Opacity[0.3], 
                    GrayLevel[0]]], 
                    PointSize[0.5], 
                    AbsoluteThickness[1.6], 
                    RGBColor[1, 0.5, 0]], {
                    LineBox[{{0, 10}, {40, 10}}]}}, {
                    Directive[
                    EdgeForm[
                    Directive[
                    Opacity[0.3], 
                    GrayLevel[0]]], 
                    PointSize[0.5], 
                    AbsoluteThickness[1.6], 
                    RGBColor[1, 0.5, 0]], {}}}, AspectRatio -> Full, 
                    ImageSize -> {40, 10}, PlotRangePadding -> None, 
                    ImagePadding -> Automatic, 
                    BaselinePosition -> (Scaled[0.1] -> Baseline)], #}, {
                    GraphicsBox[{{
                    Directive[
                    EdgeForm[
                    Directive[
                    Opacity[0.3], 
                    GrayLevel[0]]], 
                    PointSize[0.5], 
                    AbsoluteThickness[1.6], 
                    RGBColor[1, 0, 0]], {
                    LineBox[{{0, 10}, {40, 10}}]}}, {
                    Directive[
                    EdgeForm[
                    Directive[
                    Opacity[0.3], 
                    GrayLevel[0]]], 
                    PointSize[0.5], 
                    AbsoluteThickness[1.6], 
                    RGBColor[1, 0, 0]], {}}}, AspectRatio -> Full, 
                    ImageSize -> {40, 10}, PlotRangePadding -> None, 
                    ImagePadding -> Automatic, 
                    BaselinePosition -> (Scaled[0.1] -> Baseline)], #2}, {
                    GraphicsBox[{{
                    Directive[
                    EdgeForm[
                    Directive[
                    Opacity[0.3], 
                    GrayLevel[0]]], 
                    PointSize[0.5], 
                    AbsoluteThickness[1.6], 
                    RGBColor[0, 0, 1]], {
                    LineBox[{{0, 10}, {40, 10}}]}}, {
                    Directive[
                    EdgeForm[
                    Directive[
                    Opacity[0.3], 
                    GrayLevel[0]]], 
                    PointSize[0.5], 
                    AbsoluteThickness[1.6], 
                    RGBColor[0, 0, 1]], {}}}, AspectRatio -> Full, 
                    ImageSize -> {40, 10}, PlotRangePadding -> None, 
                    ImagePadding -> Automatic, 
                    BaselinePosition -> (Scaled[0.1] -> Baseline)], #3}, {
                    GraphicsBox[{{
                    Directive[
                    EdgeForm[
                    Directive[
                    Opacity[0.3], 
                    GrayLevel[0]]], 
                    PointSize[0.5], 
                    AbsoluteThickness[1.6], 
                    RGBColor[1, 0, 1]], {
                    LineBox[{{0, 10}, {40, 10}}]}}, {
                    Directive[
                    EdgeForm[
                    Directive[
                    Opacity[0.3], 
                    GrayLevel[0]]], 
                    PointSize[0.5], 
                    AbsoluteThickness[1.6], 
                    RGBColor[1, 0, 1]], {}}}, AspectRatio -> Full, 
                    ImageSize -> {40, 10}, PlotRangePadding -> None, 
                    ImagePadding -> Automatic, 
                    BaselinePosition -> (Scaled[0.1] -> Baseline)], #4}, {
                    GraphicsBox[{{
                    Directive[
                    EdgeForm[
                    Directive[
                    Opacity[0.3], 
                    GrayLevel[0]]], 
                    PointSize[0.5], 
                    AbsoluteThickness[1.6], 
                    Dashing[{0, Small}], 
                    RGBColor[0.5, 0, 0.5]], {
                    LineBox[{{0, 10}, {40, 10}}]}}, {
                    Directive[
                    EdgeForm[
                    Directive[
                    Opacity[0.3], 
                    GrayLevel[0]]], 
                    PointSize[0.5], 
                    AbsoluteThickness[1.6], 
                    Dashing[{0, Small}], 
                    RGBColor[0.5, 0, 0.5]], {}}}, AspectRatio -> Full, 
                    ImageSize -> {40, 10}, PlotRangePadding -> None, 
                    ImagePadding -> Automatic, 
                    BaselinePosition -> (Scaled[0.1] -> Baseline)], #5}, {
                    GraphicsBox[{{
                    Directive[
                    EdgeForm[
                    Directive[
                    Opacity[0.3], 
                    GrayLevel[0]]], 
                    PointSize[0.5], 
                    AbsoluteThickness[1.6], 
                    Dashing[{0, Small}], 
                    RGBColor[0, 1, 0]], {
                    LineBox[{{0, 10}, {40, 10}}]}}, {
                    Directive[
                    EdgeForm[
                    Directive[
                    Opacity[0.3], 
                    GrayLevel[0]]], 
                    PointSize[0.5], 
                    AbsoluteThickness[1.6], 
                    Dashing[{0, Small}], 
                    RGBColor[0, 1, 0]], {}}}, AspectRatio -> Full, 
                    ImageSize -> {40, 10}, PlotRangePadding -> None, 
                    ImagePadding -> Automatic, 
                    BaselinePosition -> (Scaled[0.1] -> Baseline)], #6}, {
                    GraphicsBox[{{
                    Directive[
                    EdgeForm[
                    Directive[
                    Opacity[0.3], 
                    GrayLevel[0]]], 
                    PointSize[0.5], 
                    AbsoluteThickness[1.6], 
                    Thickness[Large], 
                    Dashing[{Small, Small}], 
                    GrayLevel[0.5]], {
                    LineBox[{{0, 10}, {40, 10}}]}}, {
                    Directive[
                    EdgeForm[
                    Directive[
                    Opacity[0.3], 
                    GrayLevel[0]]], 
                    PointSize[0.5], 
                    AbsoluteThickness[1.6], 
                    Thickness[Large], 
                    Dashing[{Small, Small}], 
                    GrayLevel[0.5]], {}}}, AspectRatio -> Full, 
                    ImageSize -> {40, 10}, PlotRangePadding -> None, 
                    ImagePadding -> Automatic, 
                    BaselinePosition -> (Scaled[0.1] -> Baseline)], #7}}, 
                    GridBoxAlignment -> {
                    "Columns" -> {Center, Left}, "Rows" -> {{Baseline}}}, 
                    AutoDelete -> False, 
                    GridBoxDividers -> {
                    "Columns" -> {{False}}, "Rows" -> {{False}}}, 
                    GridBoxItemSize -> {
                    "Columns" -> {{All}}, "Rows" -> {{All}}}, 
                    GridBoxSpacings -> {
                    "Columns" -> {{0.5}}, "Rows" -> {{0.8}}}], "Grid"]}}, 
                 GridBoxAlignment -> {
                  "Columns" -> {{Left}}, "Rows" -> {{Top}}}, AutoDelete -> 
                 False, GridBoxItemSize -> {
                  "Columns" -> {{Automatic}}, "Rows" -> {{Automatic}}}, 
                 GridBoxSpacings -> {"Columns" -> {{1}}, "Rows" -> {{0}}}], 
                "Grid"], Alignment -> Left, AppearanceElements -> None, 
               ImageMargins -> {{5, 5}, {5, 5}}, ImageSizeAction -> 
               "ResizeToFit"], LineIndent -> 0, StripOnInput -> False], {
             FontFamily -> "Arial"}, Background -> Automatic, StripOnInput -> 
             False], TraditionalForm]& ), 
          InterpretationFunction :> (RowBox[{"PointLegend", "[", 
             RowBox[{
               RowBox[{"{", 
                 RowBox[{
                   RowBox[{"Directive", "[", 
                    RowBox[{
                    RowBox[{"PointSize", "[", "0.004583333333333334`", "]"}], 
                    ",", 
                    RowBox[{"AbsoluteThickness", "[", "1.6`", "]"}], ",", 
                    InterpretationBox[
                    ButtonBox[
                    TooltipBox[
                    GraphicsBox[{{
                    GrayLevel[0], 
                    RectangleBox[{0, 0}]}, {
                    GrayLevel[0], 
                    RectangleBox[{1, -1}]}, {
                    RGBColor[1, 0.5, 0], 
                    RectangleBox[{0, -1}, {2, 1}]}}, DefaultBaseStyle -> 
                    "ColorSwatchGraphics", AspectRatio -> 1, Frame -> True, 
                    FrameStyle -> 
                    RGBColor[0.6666666666666666, 0.33333333333333337`, 0.], 
                    FrameTicks -> None, PlotRangePadding -> None, ImageSize -> 
                    Dynamic[{Automatic, 1.35 CurrentValue["FontCapHeight"]/
                    AbsoluteCurrentValue[Magnification]}]], 
                    StyleBox[
                    RowBox[{"RGBColor", "[", 
                    RowBox[{"1", ",", "0.5`", ",", "0"}], "]"}], NumberMarks -> 
                    False]], Appearance -> None, BaseStyle -> {}, 
                    BaselinePosition -> Baseline, DefaultBaseStyle -> {}, 
                    ButtonFunction :> With[{Typeset`box$ = EvaluationBox[]}, 
                    If[
                    Not[
                    AbsoluteCurrentValue["Deployed"]], 
                    SelectionMove[Typeset`box$, All, Expression]; 
                    FrontEnd`Private`$ColorSelectorInitialAlpha = 1; 
                    FrontEnd`Private`$ColorSelectorInitialColor = 
                    RGBColor[1, 0.5, 0]; 
                    FrontEnd`Private`$ColorSelectorUseMakeBoxes = True; 
                    MathLink`CallFrontEnd[
                    FrontEnd`AttachCell[Typeset`box$, 
                    FrontEndResource["RGBColorValueSelector"], {
                    0, {Left, Bottom}}, {Left, Top}, 
                    "ClosingActions" -> {
                    "SelectionDeparture", "ParentChanged", 
                    "EvaluatorQuit"}]]]], BaseStyle -> Inherited, Evaluator -> 
                    Automatic, Method -> "Preemptive"], 
                    RGBColor[1, 0.5, 0], Editable -> False, Selectable -> 
                    False]}], "]"}], ",", 
                   RowBox[{"Directive", "[", 
                    RowBox[{
                    RowBox[{"PointSize", "[", "0.004583333333333334`", "]"}], 
                    ",", 
                    RowBox[{"AbsoluteThickness", "[", "1.6`", "]"}], ",", 
                    InterpretationBox[
                    ButtonBox[
                    TooltipBox[
                    GraphicsBox[{{
                    GrayLevel[0], 
                    RectangleBox[{0, 0}]}, {
                    GrayLevel[0], 
                    RectangleBox[{1, -1}]}, {
                    RGBColor[1, 0, 0], 
                    RectangleBox[{0, -1}, {2, 1}]}}, DefaultBaseStyle -> 
                    "ColorSwatchGraphics", AspectRatio -> 1, Frame -> True, 
                    FrameStyle -> RGBColor[0.6666666666666666, 0., 0.], 
                    FrameTicks -> None, PlotRangePadding -> None, ImageSize -> 
                    Dynamic[{Automatic, 1.35 CurrentValue["FontCapHeight"]/
                    AbsoluteCurrentValue[Magnification]}]], 
                    StyleBox[
                    RowBox[{"RGBColor", "[", 
                    RowBox[{"1", ",", "0", ",", "0"}], "]"}], NumberMarks -> 
                    False]], Appearance -> None, BaseStyle -> {}, 
                    BaselinePosition -> Baseline, DefaultBaseStyle -> {}, 
                    ButtonFunction :> With[{Typeset`box$ = EvaluationBox[]}, 
                    If[
                    Not[
                    AbsoluteCurrentValue["Deployed"]], 
                    SelectionMove[Typeset`box$, All, Expression]; 
                    FrontEnd`Private`$ColorSelectorInitialAlpha = 1; 
                    FrontEnd`Private`$ColorSelectorInitialColor = 
                    RGBColor[1, 0, 0]; 
                    FrontEnd`Private`$ColorSelectorUseMakeBoxes = True; 
                    MathLink`CallFrontEnd[
                    FrontEnd`AttachCell[Typeset`box$, 
                    FrontEndResource["RGBColorValueSelector"], {
                    0, {Left, Bottom}}, {Left, Top}, 
                    "ClosingActions" -> {
                    "SelectionDeparture", "ParentChanged", 
                    "EvaluatorQuit"}]]]], BaseStyle -> Inherited, Evaluator -> 
                    Automatic, Method -> "Preemptive"], 
                    RGBColor[1, 0, 0], Editable -> False, Selectable -> 
                    False]}], "]"}], ",", 
                   RowBox[{"Directive", "[", 
                    RowBox[{
                    RowBox[{"PointSize", "[", "0.004583333333333334`", "]"}], 
                    ",", 
                    RowBox[{"AbsoluteThickness", "[", "1.6`", "]"}], ",", 
                    InterpretationBox[
                    ButtonBox[
                    TooltipBox[
                    GraphicsBox[{{
                    GrayLevel[0], 
                    RectangleBox[{0, 0}]}, {
                    GrayLevel[0], 
                    RectangleBox[{1, -1}]}, {
                    RGBColor[0, 0, 1], 
                    RectangleBox[{0, -1}, {2, 1}]}}, DefaultBaseStyle -> 
                    "ColorSwatchGraphics", AspectRatio -> 1, Frame -> True, 
                    FrameStyle -> RGBColor[0., 0., 0.6666666666666666], 
                    FrameTicks -> None, PlotRangePadding -> None, ImageSize -> 
                    Dynamic[{Automatic, 1.35 CurrentValue["FontCapHeight"]/
                    AbsoluteCurrentValue[Magnification]}]], 
                    StyleBox[
                    RowBox[{"RGBColor", "[", 
                    RowBox[{"0", ",", "0", ",", "1"}], "]"}], NumberMarks -> 
                    False]], Appearance -> None, BaseStyle -> {}, 
                    BaselinePosition -> Baseline, DefaultBaseStyle -> {}, 
                    ButtonFunction :> With[{Typeset`box$ = EvaluationBox[]}, 
                    If[
                    Not[
                    AbsoluteCurrentValue["Deployed"]], 
                    SelectionMove[Typeset`box$, All, Expression]; 
                    FrontEnd`Private`$ColorSelectorInitialAlpha = 1; 
                    FrontEnd`Private`$ColorSelectorInitialColor = 
                    RGBColor[0, 0, 1]; 
                    FrontEnd`Private`$ColorSelectorUseMakeBoxes = True; 
                    MathLink`CallFrontEnd[
                    FrontEnd`AttachCell[Typeset`box$, 
                    FrontEndResource["RGBColorValueSelector"], {
                    0, {Left, Bottom}}, {Left, Top}, 
                    "ClosingActions" -> {
                    "SelectionDeparture", "ParentChanged", 
                    "EvaluatorQuit"}]]]], BaseStyle -> Inherited, Evaluator -> 
                    Automatic, Method -> "Preemptive"], 
                    RGBColor[0, 0, 1], Editable -> False, Selectable -> 
                    False]}], "]"}], ",", 
                   RowBox[{"Directive", "[", 
                    RowBox[{
                    RowBox[{"PointSize", "[", "0.004583333333333334`", "]"}], 
                    ",", 
                    RowBox[{"AbsoluteThickness", "[", "1.6`", "]"}], ",", 
                    InterpretationBox[
                    ButtonBox[
                    TooltipBox[
                    GraphicsBox[{{
                    GrayLevel[0], 
                    RectangleBox[{0, 0}]}, {
                    GrayLevel[0], 
                    RectangleBox[{1, -1}]}, {
                    RGBColor[1, 0, 1], 
                    RectangleBox[{0, -1}, {2, 1}]}}, DefaultBaseStyle -> 
                    "ColorSwatchGraphics", AspectRatio -> 1, Frame -> True, 
                    FrameStyle -> 
                    RGBColor[0.6666666666666666, 0., 0.6666666666666666], 
                    FrameTicks -> None, PlotRangePadding -> None, ImageSize -> 
                    Dynamic[{Automatic, 1.35 CurrentValue["FontCapHeight"]/
                    AbsoluteCurrentValue[Magnification]}]], 
                    StyleBox[
                    RowBox[{"RGBColor", "[", 
                    RowBox[{"1", ",", "0", ",", "1"}], "]"}], NumberMarks -> 
                    False]], Appearance -> None, BaseStyle -> {}, 
                    BaselinePosition -> Baseline, DefaultBaseStyle -> {}, 
                    ButtonFunction :> With[{Typeset`box$ = EvaluationBox[]}, 
                    If[
                    Not[
                    AbsoluteCurrentValue["Deployed"]], 
                    SelectionMove[Typeset`box$, All, Expression]; 
                    FrontEnd`Private`$ColorSelectorInitialAlpha = 1; 
                    FrontEnd`Private`$ColorSelectorInitialColor = 
                    RGBColor[1, 0, 1]; 
                    FrontEnd`Private`$ColorSelectorUseMakeBoxes = True; 
                    MathLink`CallFrontEnd[
                    FrontEnd`AttachCell[Typeset`box$, 
                    FrontEndResource["RGBColorValueSelector"], {
                    0, {Left, Bottom}}, {Left, Top}, 
                    "ClosingActions" -> {
                    "SelectionDeparture", "ParentChanged", 
                    "EvaluatorQuit"}]]]], BaseStyle -> Inherited, Evaluator -> 
                    Automatic, Method -> "Preemptive"], 
                    RGBColor[1, 0, 1], Editable -> False, Selectable -> 
                    False]}], "]"}], ",", 
                   RowBox[{"Directive", "[", 
                    RowBox[{
                    RowBox[{"PointSize", "[", "0.004583333333333334`", "]"}], 
                    ",", 
                    RowBox[{"AbsoluteThickness", "[", "1.6`", "]"}], ",", 
                    RowBox[{"Dashing", "[", 
                    RowBox[{"{", 
                    RowBox[{"0", ",", "Small"}], "}"}], "]"}], ",", 
                    InterpretationBox[
                    ButtonBox[
                    TooltipBox[
                    GraphicsBox[{{
                    GrayLevel[0], 
                    RectangleBox[{0, 0}]}, {
                    GrayLevel[0], 
                    RectangleBox[{1, -1}]}, {
                    RGBColor[0.5, 0, 0.5], 
                    RectangleBox[{0, -1}, {2, 1}]}}, DefaultBaseStyle -> 
                    "ColorSwatchGraphics", AspectRatio -> 1, Frame -> True, 
                    FrameStyle -> 
                    RGBColor[0.33333333333333337`, 0., 0.33333333333333337`], 
                    FrameTicks -> None, PlotRangePadding -> None, ImageSize -> 
                    Dynamic[{Automatic, 1.35 CurrentValue["FontCapHeight"]/
                    AbsoluteCurrentValue[Magnification]}]], 
                    StyleBox[
                    RowBox[{"RGBColor", "[", 
                    RowBox[{"0.5`", ",", "0", ",", "0.5`"}], "]"}], 
                    NumberMarks -> False]], Appearance -> None, 
                    BaseStyle -> {}, BaselinePosition -> Baseline, 
                    DefaultBaseStyle -> {}, ButtonFunction :> 
                    With[{Typeset`box$ = EvaluationBox[]}, 
                    If[
                    Not[
                    AbsoluteCurrentValue["Deployed"]], 
                    SelectionMove[Typeset`box$, All, Expression]; 
                    FrontEnd`Private`$ColorSelectorInitialAlpha = 1; 
                    FrontEnd`Private`$ColorSelectorInitialColor = 
                    RGBColor[0.5, 0, 0.5]; 
                    FrontEnd`Private`$ColorSelectorUseMakeBoxes = True; 
                    MathLink`CallFrontEnd[
                    FrontEnd`AttachCell[Typeset`box$, 
                    FrontEndResource["RGBColorValueSelector"], {
                    0, {Left, Bottom}}, {Left, Top}, 
                    "ClosingActions" -> {
                    "SelectionDeparture", "ParentChanged", 
                    "EvaluatorQuit"}]]]], BaseStyle -> Inherited, Evaluator -> 
                    Automatic, Method -> "Preemptive"], 
                    RGBColor[0.5, 0, 0.5], Editable -> False, Selectable -> 
                    False]}], "]"}], ",", 
                   RowBox[{"Directive", "[", 
                    RowBox[{
                    RowBox[{"PointSize", "[", "0.004583333333333334`", "]"}], 
                    ",", 
                    RowBox[{"AbsoluteThickness", "[", "1.6`", "]"}], ",", 
                    RowBox[{"Dashing", "[", 
                    RowBox[{"{", 
                    RowBox[{"0", ",", "Small"}], "}"}], "]"}], ",", 
                    InterpretationBox[
                    ButtonBox[
                    TooltipBox[
                    GraphicsBox[{{
                    GrayLevel[0], 
                    RectangleBox[{0, 0}]}, {
                    GrayLevel[0], 
                    RectangleBox[{1, -1}]}, {
                    RGBColor[0, 1, 0], 
                    RectangleBox[{0, -1}, {2, 1}]}}, DefaultBaseStyle -> 
                    "ColorSwatchGraphics", AspectRatio -> 1, Frame -> True, 
                    FrameStyle -> RGBColor[0., 0.6666666666666666, 0.], 
                    FrameTicks -> None, PlotRangePadding -> None, ImageSize -> 
                    Dynamic[{Automatic, 1.35 CurrentValue["FontCapHeight"]/
                    AbsoluteCurrentValue[Magnification]}]], 
                    StyleBox[
                    RowBox[{"RGBColor", "[", 
                    RowBox[{"0", ",", "1", ",", "0"}], "]"}], NumberMarks -> 
                    False]], Appearance -> None, BaseStyle -> {}, 
                    BaselinePosition -> Baseline, DefaultBaseStyle -> {}, 
                    ButtonFunction :> With[{Typeset`box$ = EvaluationBox[]}, 
                    If[
                    Not[
                    AbsoluteCurrentValue["Deployed"]], 
                    SelectionMove[Typeset`box$, All, Expression]; 
                    FrontEnd`Private`$ColorSelectorInitialAlpha = 1; 
                    FrontEnd`Private`$ColorSelectorInitialColor = 
                    RGBColor[0, 1, 0]; 
                    FrontEnd`Private`$ColorSelectorUseMakeBoxes = True; 
                    MathLink`CallFrontEnd[
                    FrontEnd`AttachCell[Typeset`box$, 
                    FrontEndResource["RGBColorValueSelector"], {
                    0, {Left, Bottom}}, {Left, Top}, 
                    "ClosingActions" -> {
                    "SelectionDeparture", "ParentChanged", 
                    "EvaluatorQuit"}]]]], BaseStyle -> Inherited, Evaluator -> 
                    Automatic, Method -> "Preemptive"], 
                    RGBColor[0, 1, 0], Editable -> False, Selectable -> 
                    False]}], "]"}], ",", 
                   RowBox[{"Directive", "[", 
                    RowBox[{
                    RowBox[{"PointSize", "[", "0.004583333333333334`", "]"}], 
                    ",", 
                    RowBox[{"AbsoluteThickness", "[", "1.6`", "]"}], ",", 
                    RowBox[{"Thickness", "[", "Large", "]"}], ",", 
                    RowBox[{"Dashing", "[", 
                    RowBox[{"{", 
                    RowBox[{"Small", ",", "Small"}], "}"}], "]"}], ",", 
                    InterpretationBox[
                    ButtonBox[
                    TooltipBox[
                    GraphicsBox[{{
                    GrayLevel[0], 
                    RectangleBox[{0, 0}]}, {
                    GrayLevel[0], 
                    RectangleBox[{1, -1}]}, {
                    GrayLevel[0.5], 
                    RectangleBox[{0, -1}, {2, 1}]}}, DefaultBaseStyle -> 
                    "ColorSwatchGraphics", AspectRatio -> 1, Frame -> True, 
                    FrameStyle -> GrayLevel[0.33333333333333337`], FrameTicks -> 
                    None, PlotRangePadding -> None, ImageSize -> 
                    Dynamic[{Automatic, 1.35 CurrentValue["FontCapHeight"]/
                    AbsoluteCurrentValue[Magnification]}]], 
                    StyleBox[
                    RowBox[{"GrayLevel", "[", "0.5`", "]"}], NumberMarks -> 
                    False]], Appearance -> None, BaseStyle -> {}, 
                    BaselinePosition -> Baseline, DefaultBaseStyle -> {}, 
                    ButtonFunction :> With[{Typeset`box$ = EvaluationBox[]}, 
                    If[
                    Not[
                    AbsoluteCurrentValue["Deployed"]], 
                    SelectionMove[Typeset`box$, All, Expression]; 
                    FrontEnd`Private`$ColorSelectorInitialAlpha = 1; 
                    FrontEnd`Private`$ColorSelectorInitialColor = 
                    GrayLevel[0.5]; 
                    FrontEnd`Private`$ColorSelectorUseMakeBoxes = True; 
                    MathLink`CallFrontEnd[
                    FrontEnd`AttachCell[Typeset`box$, 
                    FrontEndResource["GrayLevelColorValueSelector"], {
                    0, {Left, Bottom}}, {Left, Top}, 
                    "ClosingActions" -> {
                    "SelectionDeparture", "ParentChanged", 
                    "EvaluatorQuit"}]]]], BaseStyle -> Inherited, Evaluator -> 
                    Automatic, Method -> "Preemptive"], 
                    GrayLevel[0.5], Editable -> False, Selectable -> False]}],
                     "]"}]}], "}"}], ",", 
               RowBox[{"{", 
                 
                 RowBox[{#, ",", #2, ",", #3, ",", #4, ",", #5, ",", #6, 
                   ",", #7}], "}"}], ",", 
               RowBox[{"LegendMarkers", "\[Rule]", 
                 RowBox[{"{", 
                   RowBox[{
                    RowBox[{"{", 
                    RowBox[{"False", ",", "Automatic"}], "}"}], ",", 
                    RowBox[{"{", 
                    RowBox[{"False", ",", "Automatic"}], "}"}], ",", 
                    RowBox[{"{", 
                    RowBox[{"False", ",", "Automatic"}], "}"}], ",", 
                    RowBox[{"{", 
                    RowBox[{"False", ",", "Automatic"}], "}"}], ",", 
                    RowBox[{"{", 
                    RowBox[{"False", ",", "Automatic"}], "}"}], ",", 
                    RowBox[{"{", 
                    RowBox[{"False", ",", "Automatic"}], "}"}], ",", 
                    RowBox[{"{", 
                    RowBox[{"False", ",", "Automatic"}], "}"}]}], "}"}]}], 
               ",", 
               RowBox[{"Joined", "\[Rule]", 
                 RowBox[{"{", 
                   
                   RowBox[{
                    "True", ",", "True", ",", "True", ",", "True", ",", 
                    "True", ",", "True", ",", "True"}], "}"}]}], ",", 
               RowBox[{"LabelStyle", "\[Rule]", 
                 RowBox[{"{", "}"}]}], ",", 
               RowBox[{"LegendLayout", "\[Rule]", "\"Column\""}]}], "]"}]& ), 
          Editable -> True], TraditionalForm], TraditionalForm]},
      "Legended",
      DisplayFunction->(GridBox[{{
          TagBox[
           ItemBox[
            PaneBox[
             TagBox[#, "SkipImageSizeLevel"], Alignment -> {Center, Baseline},
              BaselinePosition -> Baseline], DefaultBaseStyle -> "Labeled"], 
           "SkipImageSizeLevel"], 
          ItemBox[#2, DefaultBaseStyle -> "LabeledLabel"]}}, 
        GridBoxAlignment -> {"Columns" -> {{Center}}, "Rows" -> {{Center}}}, 
        AutoDelete -> False, GridBoxItemSize -> Automatic, 
        BaselinePosition -> {1, 1}]& ),
      Editable->True,
      InterpretationFunction->(RowBox[{"Legended", "[", 
         RowBox[{#, ",", 
           RowBox[{"Placed", "[", 
             RowBox[{#2, ",", "After"}], "]"}]}], "]"}]& )]}
   },
   AutoDelete->False,
   GridBoxItemSize->{"Columns" -> {{Automatic}}, "Rows" -> {{Automatic}}}],
  "Grid"]], "Output",
 CellChangeTimes->{
  3.808220453759121*^9, 3.808220743630294*^9, 3.809512984780924*^9, 
   3.809513038115334*^9, 3.809513122009444*^9, 3.809513228358201*^9, 
   3.8095133829042397`*^9, 3.80951343006985*^9, 3.80951349062358*^9, 
   3.809514346935751*^9, 3.809514530912827*^9, 3.8095146318376017`*^9, 
   3.809514997907771*^9, {3.809536422582117*^9, 3.809536451362101*^9}, 
   3.80959760774306*^9, 3.815407357186198*^9, 3.815407458988366*^9, 
   3.815497644307171*^9, 3.815498154375928*^9, 3.815498619410605*^9, {
   3.8154986852667503`*^9, 3.815498710624084*^9}, 3.815498832758786*^9, 
   3.815499181003791*^9, 3.815499472926133*^9, 3.815499553332447*^9, 
   3.815499657467857*^9, 3.8154998553706827`*^9, 3.8154999309444237`*^9, 
   3.815571026715734*^9, 3.815571327194367*^9, 3.8155715709437304`*^9, 
   3.815572036463854*^9, 3.8155720797976418`*^9, 3.815572382708097*^9, 
   3.8155724664928207`*^9, 3.815572738947266*^9, 3.8155728574086523`*^9, 
   3.815573134411764*^9, 3.81557316897476*^9, 3.815580138478088*^9, 
   3.815580208811172*^9, 3.8155804226758347`*^9, 3.8155804896752853`*^9, 
   3.815581999471756*^9, 3.81558214390839*^9, 3.815582215463193*^9, 
   3.8155822529267693`*^9, 3.815582296853229*^9, 3.815582334925827*^9, 
   3.815582491118338*^9, 3.815653115540332*^9, 3.815653186612711*^9, 
   3.815653254517819*^9, 3.8157368438272047`*^9, 3.815736948388052*^9, 
   3.815737001861891*^9, 3.815737072755513*^9, {3.81573923144702*^9, 
   3.8157392501548557`*^9}, 3.8157393145052557`*^9, 3.815739550782213*^9, 
   3.815739630202277*^9, 3.815739988487483*^9, 3.815740051860067*^9, 
   3.815741402503808*^9},
 CellLabel->
  "Out[374]=",ExpressionUUID->"4417f447-4d16-4121-8d28-d61d3bfe0049"]
}, Open  ]],

Cell[BoxData[
 RowBox[{"`", "\[AliasDelimiter]"}]], "Input",
 CellChangeTimes->{{3.815571656353307*^9, 
  3.815571656418008*^9}},ExpressionUUID->"9a33f5f1-2bd9-443d-b5ba-\
d50cee79d073"],

Cell[TextData[{
 "The first line documents the country or region and dates of the analysis. \
The second line documents the specific options under which the analysis was \
run. The critical parameter is ",
 Cell[BoxData[
  FormBox["k", TraditionalForm]],ExpressionUUID->
  "7e387e51-2187-4b10-9040-518c90cb0f53"],
 ", which controls the cost of changing the ",
 Cell[BoxData[
  FormBox[
   SubscriptBox["r", "t"], TraditionalForm]],ExpressionUUID->
  "2dd25961-4fd2-4014-bbdf-02c495a7bd02"],
 ", which has been chosen by trial and error to produce smooth plots with \
significant response of the daily infection rate to changes in social \
behavior."
}], "Text",
 CellChangeTimes->{{3.805624952618145*^9, 3.805625168599875*^9}, {
  3.8058896932576113`*^9, 3.805889718902969*^9}, {3.8058904347355223`*^9, 
  3.805890440957694*^9}, {3.80624655094812*^9, 3.806246589837759*^9}, {
  3.809513514203412*^9, 
  3.809513540921398*^9}},ExpressionUUID->"79600602-79b2-40a2-9d70-\
859afd1c3aa0"],

Cell[TextData[{
 "The next line reports the estimated parameters in the form of: ",
 Cell[BoxData[
  FormBox[
   FractionBox["1", 
    RowBox[{"m", "+", "d"}]], TraditionalForm]],ExpressionUUID->
  "fcd393e9-e74c-49e2-863d-5c21536c6b2c"],
 ", the mean length of the disease, ",
 Cell[BoxData[
  FormBox[
   FractionBox["d", 
    RowBox[{"m", "+", "d"}]], TraditionalForm]],
  FormatType->"TraditionalForm",ExpressionUUID->
  "201aaf71-74ab-49c6-a7b3-0d3a077f890c"],
 ", the death rate per infection, ",
 Cell[BoxData[
  FormBox[
   FractionBox[
    RowBox[{"r", "[", "0", "]"}], 
    RowBox[{"m", "+", "d"}]], TraditionalForm]],ExpressionUUID->
  "403dc91a-7728-40db-9352-51ba46d0f58c"],
 ", the infection rate adjusted for the mean length of the disease, which is \
comparable to widely quoted infection rates, ",
 Cell[BoxData[
  FormBox[
   RowBox[{"1", "-", 
    FractionBox[
     RowBox[{"d", "+", "m"}], 
     RowBox[{"r", "[", "0", "]"}]]}], TraditionalForm]],ExpressionUUID->
  "c0879b85-26ca-49dc-850f-ec4692bb62cb"],
 ", the herd immunity threshold, which is the proportion of the population \
that must be immune for herd immunity, and ",
 Cell[BoxData[
  FormBox["b", TraditionalForm]],
  FormatType->"TraditionalForm",ExpressionUUID->
  "bfb657a8-c5c3-4feb-b76f-9e4906de5c9f"],
 " the estimated proportion of the infections that are reported."
}], "Text",
 CellChangeTimes->{{3.805625173801415*^9, 3.805625249906167*^9}, {
  3.8056253116530743`*^9, 3.8056254407427263`*^9}, {3.8058897290794487`*^9, 
  3.805889854570512*^9}, {3.806246600112596*^9, 3.806246609196486*^9}, {
  3.815581035408971*^9, 3.8155811134400043`*^9}, {3.815581147470538*^9, 
  3.81558120247253*^9}},ExpressionUUID->"a87c9a2d-8016-48db-b1de-\
1638424e5110"],

Cell["\<\
The first plot shows new infections per capita as reported in the data as red \
points, the model fit to reported infections taking account of the reporting \
rate as a red curve, together with a similar plot for deaths rescaled in \
orange. The errors of the simulation are the deviations of the fitted curve \
from the data points.\
\>", "Text",
 CellChangeTimes->{{3.8056255886386757`*^9, 3.805625746817253*^9}, {
  3.805889872737524*^9, 3.805889971382453*^9}, {3.809513566020219*^9, 
  3.809513585483419*^9}, {3.815581210392661*^9, 3.8155812966813498`*^9}, {
  3.8155825274117928`*^9, 3.815582552004013*^9}, {3.8157434482395067`*^9, 
  3.815743520809538*^9}},ExpressionUUID->"20765604-5ab8-41c7-b286-\
cc3c2d60167b"],

Cell[TextData[{
 "The second plot shows the estimated initial adjusted infection rate ",
 Cell[BoxData[
  FormBox[
   FractionBox[
    SubscriptBox["r", "0"], 
    RowBox[{"m", "+", "d"}]], TraditionalForm]],ExpressionUUID->
  "695af980-32aa-4e4e-981f-a6769ea907cc"],
 " as a horizontal orange line, the estimated daily adjusted infection rates ",
 Cell[BoxData[
  FormBox[
   FractionBox[
    SubscriptBox["r", "t"], 
    RowBox[{"m", "+", "d"}]], TraditionalForm]],ExpressionUUID->
  "d2d0a922-b2b3-4da4-ae0d-bb30e5d2d66e"],
 " in blue, the product ",
 Cell[BoxData[
  FormBox[
   FractionBox[
    RowBox[{
     SubscriptBox["r", "t"], 
     SubscriptBox["S", "t"]}], 
    RowBox[{"m", "+", "d"}]], TraditionalForm]],ExpressionUUID->
  "d567965b-e95a-4d73-a3e3-cb112f3f797b"],
 ", which is the inherent daily rate of increase of the infection, in red, \
the stability threshold, 1, as a horizontal dashed gray line, and the daily \
risk of infection, ",
 Cell[BoxData[
  FormBox[
   RowBox[{
    SubscriptBox["r", "t"], 
    SubscriptBox["F", "t"]}], TraditionalForm]],ExpressionUUID->
  "155a6a69-d166-4872-9ceb-1e657321e14f"],
 ", multiplied by ",
 Cell[BoxData[
  FormBox[
   SuperscriptBox["10", "3"], TraditionalForm]],ExpressionUUID->
  "4634ac0f-78b4-4f3d-9030-f05c47305a2f"],
 "along with the daily proportion of infected rescaled as a dotted magenta \
line, and the proportion removed through recovery or death rescaled as a \
dotted green line."
}], "Text",
 InitializationCell->True,
 CellChangeTimes->{{3.805625756238935*^9, 3.805626038600499*^9}, {
  3.805626075502158*^9, 3.8056262125093412`*^9}, {3.805889978903475*^9, 
  3.80589008132763*^9}, {3.8062466224750137`*^9, 3.806246728791255*^9}, {
  3.8155813021825438`*^9, 3.8155813704723186`*^9}, {3.815581401745997*^9, 
  3.8155814946166363`*^9}},ExpressionUUID->"1f3d180f-a9b9-45e4-a459-\
eb70ae59400f"]
}, Open  ]],

Cell[CellGroupData[{

Cell["Modify EpidemicCME for access to Global data", "Subsection",
 CellChangeTimes->{{3.80424926683928*^9, 3.8042492727148*^9}, {
  3.804260439725499*^9, 3.8042604533062983`*^9}, {3.805368458223289*^9, 
  3.805368465623638*^9}},ExpressionUUID->"1c69d3e0-6532-4f35-b80a-\
e94716b98345"],

Cell[CellGroupData[{

Cell["Mathematica programs", "Subsubsection",
 CellChangeTimes->{{3.805626287769423*^9, 
  3.8056262917239923`*^9}},ExpressionUUID->"efe16f3a-28e6-4452-be8b-\
0af39b014279"],

Cell["\<\
This program extracts data from the European CDC international database \
format:\
\>", "Text",
 CellChangeTimes->{{3.804589712864509*^9, 
  3.804589736480412*^9}},ExpressionUUID->"e92fa2a3-a360-4797-8df4-\
62ca0ce5f4e2"],

Cell[BoxData[
 RowBox[{
  RowBox[{"Clear", "[", "GlobalCountryData", "]"}], ";", 
  RowBox[{
   RowBox[{
    RowBox[{"GlobalCountryData", "[", 
     RowBox[{"opts", ":", 
      RowBox[{"OptionsPattern", "[", 
       RowBox[{"{", "EpidemicCMEData", "}"}], "]"}]}], "]"}], "[", 
    RowBox[{"dataset_", ",", "country_"}], "]"}], ":=", 
   RowBox[{"Cases", "[", 
    RowBox[{"dataset", ",", 
     RowBox[{"{", 
      RowBox[{"__", ",", "country", ",", "___"}], "}"}]}], "]"}]}]}]], "Input",\

 InitializationCell->True,
 CellChangeTimes->{{3.804507302016472*^9, 3.804507422822371*^9}, {
   3.804507611566339*^9, 3.804507615470461*^9}, 3.805902694670726*^9, {
   3.805902889476791*^9, 3.805902900563841*^9}, {3.805903046088416*^9, 
   3.805903059939184*^9}, {3.805992412360167*^9, 3.8059924184294577`*^9}},
 CellLabel->"In[44]:=",ExpressionUUID->"5d5dd55e-9959-4cb5-9ae3-e84a1477f29e"],

Cell["This program extracts data from an imported spreadsheet:", "Text",
 CellChangeTimes->{{3.805969394520424*^9, 
  3.8059694170794992`*^9}},ExpressionUUID->"b02fef4e-2085-418f-bf19-\
4c924b4248f9"],

Cell["We need to filter for valid data.", "Text",
 CellChangeTimes->{{3.805992380176811*^9, 
  3.805992394464406*^9}},ExpressionUUID->"d217cc57-443b-4b66-8d4e-\
6265a610e77c"],

Cell[BoxData[{
 RowBox[{
  RowBox[{"Clear", "[", "EpidemicCMEData", "]"}], 
  ";"}], "\[IndentingNewLine]", 
 RowBox[{
  RowBox[{
   RowBox[{"Options", "[", "EpidemicCMEData", "]"}], "=", 
   RowBox[{"{", 
    RowBox[{
     RowBox[{"countryindex", "\[Rule]", "\"\<countriesAndTerritories\>\""}], 
     ",", 
     RowBox[{"yearindex", "\[Rule]", "\"\<year\>\""}], ",", 
     RowBox[{"monthindex", "->", "\"\<month\>\""}], ",", 
     RowBox[{"dayindex", "->", "\"\<day\>\""}], ",", 
     RowBox[{"popindex", "\[Rule]", "\"\<popData2019\>\""}], ",", 
     RowBox[{"deathindex", "\[Rule]", "\"\<deaths\>\""}], ",", 
     RowBox[{"infindex", "\[Rule]", "\"\<cases\>\""}], ",", " ", 
     RowBox[{"validstats", "->", 
      RowBox[{"{", 
       RowBox[{
       "\"\<day\>\"", ",", "\"\<month\>\"", ",", "\"\<year\>\"", ",", 
        "\"\<cases\>\"", ",", "\"\<deaths\>\"", ",", "\"\<popData2019\>\""}], 
       "}"}]}]}], "}"}]}], ";"}], "\[IndentingNewLine]", 
 RowBox[{
  RowBox[{
   RowBox[{"EpidemicCMEData", "[", 
    RowBox[{"opts", ":", 
     RowBox[{"OptionsPattern", "[", 
      RowBox[{"{", 
       RowBox[{"EpidemicCMEData", ",", "EpidemicCME", ",", "FindMaximum"}], 
       "}"}], "]"}]}], "]"}], "[", "dataset_", "]"}], ":=", 
  RowBox[{
   RowBox[{
    RowBox[{"EpidemicCMEData", "[", "opts", "]"}], "[", "dataset", "]"}], "=",
    "\[IndentingNewLine]", 
   RowBox[{"With", "[", 
    RowBox[{
     RowBox[{"{", 
      RowBox[{"datasubs", "=", 
       RowBox[{"Flatten", "@", 
        RowBox[{"MapIndexed", "[", 
         RowBox[{
          RowBox[{
           RowBox[{"{", 
            RowBox[{"#1", "\[Rule]", 
             RowBox[{"#2", "[", 
              RowBox[{"[", "1", "]"}], "]"}]}], "}"}], "&"}], ",", 
          RowBox[{"First", "@", "dataset"}]}], "]"}]}]}], "}"}], ",", 
     "\[IndentingNewLine]", 
     RowBox[{"With", "[", 
      RowBox[{
       RowBox[{"{", 
        RowBox[{"countries", "=", 
         RowBox[{"Union", "[", 
          RowBox[{
           RowBox[{"Select", "[", 
            RowBox[{
             RowBox[{"Rest", "@", "dataset"}], ",", 
             RowBox[{
              RowBox[{"And", "@@", 
               RowBox[{"(", 
                RowBox[{"NumberQ", "/@", 
                 RowBox[{"#", "[", 
                  RowBox[{"[", 
                   RowBox[{
                    RowBox[{"OptionValue", "@", "validstats"}], "/.", 
                    "datasubs"}], "]"}], "]"}]}], ")"}]}], "&"}]}], "]"}], 
           "[", 
           RowBox[{"[", 
            RowBox[{"All", ",", 
             RowBox[{
              RowBox[{"OptionValue", "@", "countryindex"}], "/.", 
              "datasubs"}]}], "]"}], "]"}], "]"}]}], "}"}], ",", 
       "\[IndentingNewLine]", 
       RowBox[{"With", "[", 
        RowBox[{
         RowBox[{"{", 
          RowBox[{
           RowBox[{"totpop", "=", 
            RowBox[{"Total", "[", 
             RowBox[{
              RowBox[{
               RowBox[{
                RowBox[{"FirstCase", "[", 
                 RowBox[{"dataset", ",", 
                  RowBox[{"{", 
                   RowBox[{"__", ",", "#", ",", "___"}], "}"}]}], "]"}], "[", 
                
                RowBox[{"[", 
                 RowBox[{
                  RowBox[{"OptionValue", "@", "popindex"}], "/.", 
                  "datasubs"}], "]"}], "]"}], "&"}], "/@", "countries"}], 
             "]"}]}], ",", "\[IndentingNewLine]", 
           RowBox[{"totinf", "=", 
            RowBox[{"Total", "[", 
             RowBox[{"Rest", "@", 
              RowBox[{"dataset", "[", 
               RowBox[{"[", 
                RowBox[{"All", ",", 
                 RowBox[{
                  RowBox[{"OptionValue", "@", "infindex"}], "/.", 
                  "datasubs"}]}], "]"}], "]"}]}], "]"}]}]}], "}"}], ",", 
         RowBox[{
          RowBox[{
           RowBox[{"With", "[", 
            RowBox[{
             RowBox[{"{", 
              RowBox[{"sorteddata", "=", 
               RowBox[{"Sort", "[", 
                RowBox[{
                 RowBox[{"Cases", "[", 
                  RowBox[{"dataset", ",", 
                   RowBox[{"{", 
                    RowBox[{"__", ",", "#", ",", "___"}], "}"}]}], "]"}], ",", 
                 RowBox[{
                  RowBox[{
                   RowBox[{"DateObject", "@", 
                    RowBox[{"#1", "[", 
                    RowBox[{"[", 
                    RowBox[{
                    RowBox[{"{", 
                    RowBox[{
                    RowBox[{"OptionValue", "@", "yearindex"}], " ", ",", 
                    RowBox[{"OptionValue", "@", "monthindex"}], ",", 
                    RowBox[{"OptionValue", "@", "dayindex"}]}], "}"}], "/.", 
                    "datasubs"}], "]"}], "]"}]}], "<", 
                   RowBox[{"DateObject", "@", 
                    RowBox[{"#2", "[", 
                    RowBox[{"[", 
                    RowBox[{
                    RowBox[{"{", 
                    RowBox[{
                    RowBox[{"OptionValue", "@", "yearindex"}], " ", ",", 
                    RowBox[{"OptionValue", "@", "monthindex"}], ",", 
                    RowBox[{"OptionValue", "@", "dayindex"}]}], "}"}], "/.", 
                    "datasubs"}], "]"}], "]"}]}]}], "&"}]}], "]"}]}], "}"}], 
             ",", 
             RowBox[{"{", 
              RowBox[{"#", ",", 
               RowBox[{
                RowBox[{
                 RowBox[{"(", 
                  RowBox[{
                   RowBox[{"DateString", "[", 
                    RowBox[{
                    RowBox[{"#", "[", 
                    RowBox[{"[", 
                    RowBox[{"1", ",", 
                    RowBox[{
                    RowBox[{"{", 
                    RowBox[{
                    RowBox[{"OptionValue", "@", "yearindex"}], " ", ",", 
                    RowBox[{"OptionValue", "@", "monthindex"}], ",", 
                    RowBox[{"OptionValue", "@", "dayindex"}]}], "}"}], "/.", 
                    "datasubs"}]}], "]"}], "]"}], ",", "\"\<ISODate\>\""}], 
                    "]"}], "<>", "\"\< to \>\"", "<>", 
                   RowBox[{"DateString", "[", 
                    RowBox[{
                    RowBox[{"#", "[", 
                    RowBox[{"[", 
                    RowBox[{
                    RowBox[{"-", "1"}], ",", 
                    RowBox[{
                    RowBox[{"{", 
                    RowBox[{
                    RowBox[{"OptionValue", "@", "yearindex"}], " ", ",", 
                    RowBox[{"OptionValue", "@", "monthindex"}], ",", 
                    RowBox[{"OptionValue", "@", "dayindex"}]}], "}"}], "/.", 
                    "datasubs"}]}], "]"}], "]"}], ",", "\"\<ISODate\>\""}], 
                    "]"}]}], ")"}], "&"}], "@", "sorteddata"}], ",", 
               RowBox[{
                RowBox[{"FirstCase", "[", 
                 RowBox[{"dataset", ",", 
                  RowBox[{"{", 
                   RowBox[{"__", ",", "#", ",", "___"}], "}"}]}], "]"}], "[", 
                
                RowBox[{"[", 
                 RowBox[{
                  RowBox[{"OptionValue", "@", "popindex"}], "/.", 
                  "datasubs"}], "]"}], "]"}], ",", 
               RowBox[{
                RowBox[{
                 RowBox[{
                  RowBox[{"FirstCase", "[", 
                   RowBox[{"dataset", ",", 
                    RowBox[{"{", 
                    RowBox[{"__", ",", "#", ",", "___"}], "}"}]}], "]"}], "[", 
                  RowBox[{"[", 
                   RowBox[{
                    RowBox[{"OptionValue", "@", "popindex"}], "/.", 
                    "datasubs"}], "]"}], "]"}], "/", "totpop"}], "//", "N"}], 
               ",", "\[IndentingNewLine]", 
               RowBox[{
                RowBox[{"Total", "@", 
                 RowBox[{"(", 
                  RowBox[{
                   RowBox[{"Cases", "[", 
                    RowBox[{"dataset", ",", 
                    RowBox[{"{", 
                    RowBox[{"__", ",", "#", ",", "___"}], "}"}]}], "]"}], "[", 
                   RowBox[{"[", 
                    RowBox[{"All", ",", 
                    RowBox[{
                    RowBox[{"OptionValue", "@", "infindex"}], "/.", 
                    "datasubs"}]}], "]"}], "]"}], ")"}]}], "//", "N"}], ",", 
               "\[IndentingNewLine]", 
               RowBox[{
                RowBox[{
                 RowBox[{"Total", "@", 
                  RowBox[{"(", 
                   RowBox[{
                    RowBox[{"Cases", "[", 
                    RowBox[{"dataset", ",", 
                    RowBox[{"{", 
                    RowBox[{"__", ",", "#", ",", "___"}], "}"}]}], "]"}], "[", 
                    RowBox[{"[", 
                    RowBox[{"All", ",", 
                    RowBox[{
                    RowBox[{"OptionValue", "@", "infindex"}], "/.", 
                    "datasubs"}]}], "]"}], "]"}], ")"}]}], "/", "totinf"}], "//",
                 "N"}], ",", 
               RowBox[{"Transpose", "@", 
                RowBox[{"sorteddata", "[", 
                 RowBox[{"[", 
                  RowBox[{"All", ",", 
                   RowBox[{
                    RowBox[{"{", 
                    RowBox[{
                    RowBox[{"OptionValue", "@", "infindex"}], ",", 
                    RowBox[{"OptionValue", "@", "deathindex"}]}], "}"}], "/.",
                     "datasubs"}]}], "]"}], "]"}]}]}], "}"}]}], "]"}], "&"}], 
          "/@", "countries"}]}], "]"}]}], "]"}]}], "]"}]}]}]}], "Input",
 InitializationCell->True,
 CellChangeTimes->{{3.799856913343219*^9, 3.7998569662755527`*^9}, {
   3.799857058533572*^9, 3.799857128027656*^9}, {3.799857174237773*^9, 
   3.799857463432137*^9}, {3.799857888875414*^9, 3.799857934621072*^9}, {
   3.799857977555024*^9, 3.799858005546957*^9}, {3.799858081438493*^9, 
   3.799858209543604*^9}, {3.79985826687531*^9, 3.799858284912177*^9}, {
   3.799858339352521*^9, 3.799858361913867*^9}, {3.799912196228883*^9, 
   3.799912201648885*^9}, {3.799912247797511*^9, 3.7999124984749947`*^9}, {
   3.799912690142193*^9, 3.799912722394287*^9}, {3.799920619192596*^9, 
   3.799920724281446*^9}, {3.799920775008935*^9, 3.799920852822682*^9}, {
   3.79992096014914*^9, 3.7999210577059107`*^9}, {3.7999211063022833`*^9, 
   3.799921140586375*^9}, {3.799921172652116*^9, 3.799921333151175*^9}, {
   3.799921405307691*^9, 3.799921445829314*^9}, {3.799921513700028*^9, 
   3.7999215336959963`*^9}, {3.799921577149753*^9, 3.799921622862981*^9}, {
   3.799921660661042*^9, 3.799921831199813*^9}, {3.799922002462288*^9, 
   3.799922046490954*^9}, {3.799922094132194*^9, 3.799922228531082*^9}, {
   3.7999222637528887`*^9, 3.7999224444591846`*^9}, {3.799922503106894*^9, 
   3.799922510680635*^9}, {3.79992255473645*^9, 3.799922647634489*^9}, {
   3.799924149560749*^9, 3.7999241852675743`*^9}, {3.799924231371923*^9, 
   3.7999245219242573`*^9}, {3.799925352574792*^9, 3.799925403548963*^9}, {
   3.79992546118148*^9, 3.799925791152225*^9}, 3.7999259136216717`*^9, {
   3.799926389536708*^9, 3.799926393265211*^9}, 3.7999264440732517`*^9, {
   3.799926597985895*^9, 3.799926656944561*^9}, {3.799926766565687*^9, 
   3.7999267728450613`*^9}, {3.799927127330105*^9, 3.799927131004719*^9}, {
   3.799927244279983*^9, 3.7999272463525953`*^9}, {3.799927290911961*^9, 
   3.7999272965030813`*^9}, {3.7999273308786182`*^9, 3.799927350029078*^9}, {
   3.79992738356356*^9, 3.799927404031899*^9}, {3.799927667768661*^9, 
   3.7999276810528708`*^9}, {3.79992772698053*^9, 3.79992773065797*^9}, {
   3.79992779248766*^9, 3.7999278754894648`*^9}, {3.799927978667132*^9, 
   3.799927998279461*^9}, {3.799928090093499*^9, 3.799928094194438*^9}, {
   3.799928143207151*^9, 3.799928173308446*^9}, {3.7999282529736843`*^9, 
   3.799928278649259*^9}, {3.799928382592979*^9, 3.799928386096019*^9}, 
   3.799928448601502*^9, {3.799928645797246*^9, 3.799928662674119*^9}, {
   3.7999287282812*^9, 3.799928776624*^9}, {3.799928994429854*^9, 
   3.7999290104699383`*^9}, {3.799929085610489*^9, 3.799929086517667*^9}, 
   3.799930300283996*^9, {3.799930380379068*^9, 3.799930417930272*^9}, {
   3.79993046423834*^9, 3.799930478607958*^9}, {3.799930929741879*^9, 
   3.799930957889131*^9}, {3.799931048073471*^9, 3.799931053452441*^9}, 
   3.799931158501985*^9, {3.79993122245529*^9, 3.799931223833343*^9}, {
   3.799931282425251*^9, 3.7999313089769907`*^9}, {3.799931361302897*^9, 
   3.799931363961977*^9}, {3.7999313974239693`*^9, 3.799931413862192*^9}, 
   3.799931543822886*^9, 3.799931625196549*^9, {3.799932834406815*^9, 
   3.799932861928994*^9}, {3.799933298238735*^9, 3.799933301568685*^9}, {
   3.7999333324479313`*^9, 3.799933340869782*^9}, 3.799933441857017*^9, 
   3.799935731472312*^9, {3.7999357678908854`*^9, 3.799935774413392*^9}, {
   3.799935930848441*^9, 3.7999359736446247`*^9}, 3.799936067482011*^9, 
   3.799936490703085*^9, {3.799936539985572*^9, 3.799936553383464*^9}, {
   3.7999367002279873`*^9, 3.799936735188079*^9}, {3.7999367698083143`*^9, 
   3.799936791403199*^9}, {3.799943150449739*^9, 3.799943151978684*^9}, {
   3.799943409763646*^9, 3.799943437272098*^9}, {3.799943749546966*^9, 
   3.799943774197105*^9}, 3.799943844966775*^9, {3.799943895996625*^9, 
   3.7999439101758223`*^9}, 3.7999439691359587`*^9, {3.799944726965567*^9, 
   3.7999447330192413`*^9}, {3.79994486484175*^9, 3.799944868816629*^9}, {
   3.799946067941773*^9, 3.799946139778192*^9}, {3.799946244964177*^9, 
   3.7999462517014847`*^9}, {3.79994662435749*^9, 3.7999466731514606`*^9}, {
   3.7999467587373123`*^9, 3.799946939509593*^9}, 3.799947304016275*^9, {
   3.79994776588827*^9, 3.799947779277232*^9}, {3.799948518494009*^9, 
   3.799948518940193*^9}, {3.79994938981207*^9, 3.7999493964401703`*^9}, 
   3.79994942815919*^9, 3.799949521633317*^9, {3.799949642769144*^9, 
   3.7999496615593433`*^9}, {3.7999497085324373`*^9, 
   3.7999497141195717`*^9}, {3.799949755488976*^9, 3.7999498620451517`*^9}, 
   3.799949974898219*^9, {3.799950053424226*^9, 3.799950056613741*^9}, {
   3.799950278510784*^9, 3.799950289340351*^9}, {3.799950343790501*^9, 
   3.7999503855287733`*^9}, {3.79995056241299*^9, 3.7999505637466717`*^9}, {
   3.800001891220665*^9, 3.80000189249562*^9}, {3.8000020778731728`*^9, 
   3.8000020813456287`*^9}, {3.800002112776174*^9, 3.800002119990082*^9}, {
   3.8000022022124567`*^9, 3.800002235427388*^9}, {3.800002363703539*^9, 
   3.800002403604456*^9}, {3.800002496688834*^9, 3.8000025274282827`*^9}, {
   3.800002662533908*^9, 3.8000027284108143`*^9}, {3.800002791388289*^9, 
   3.8000028068161793`*^9}, {3.8000028435403233`*^9, 
   3.8000028638594437`*^9}, {3.8000934294023523`*^9, 
   3.8000935429673777`*^9}, {3.800093689772647*^9, 3.800093709522941*^9}, {
   3.80009685209683*^9, 3.800096889542691*^9}, {3.800097230827818*^9, 
   3.800097235020568*^9}, {3.8000973184606237`*^9, 3.800097322033849*^9}, {
   3.800097452041821*^9, 3.800097462575014*^9}, {3.80009768886395*^9, 
   3.800097714056757*^9}, {3.800097917489738*^9, 3.800097919673773*^9}, {
   3.800098242402317*^9, 3.800098251265193*^9}, {3.800098295757258*^9, 
   3.800098320132695*^9}, {3.800098362055586*^9, 3.800098373732648*^9}, {
   3.800098646174562*^9, 3.800098651455718*^9}, {3.800098855314518*^9, 
   3.800098864175124*^9}, {3.800098904644479*^9, 3.800098913634768*^9}, {
   3.800099030431301*^9, 3.800099034749042*^9}, {3.8000990774939203`*^9, 
   3.80009907892631*^9}, {3.800099249132986*^9, 3.800099254037775*^9}, {
   3.800099301273156*^9, 3.800099303588705*^9}, {3.800099499646912*^9, 
   3.800099506349389*^9}, {3.800100790302801*^9, 3.8001008030281773`*^9}, 
   3.8001008551366577`*^9, {3.800166851733162*^9, 3.800166860795814*^9}, {
   3.8001996528339167`*^9, 3.800199653785015*^9}, {3.800199695954783*^9, 
   3.800199757998025*^9}, {3.800199825427347*^9, 3.800199825850359*^9}, {
   3.800199856764009*^9, 3.8001998606025763`*^9}, 3.80019992007929*^9, {
   3.800270617448868*^9, 3.8002707149632683`*^9}, {3.800352760538323*^9, 
   3.800352877339408*^9}, {3.800352935050913*^9, 3.800353089181219*^9}, {
   3.8003531227672863`*^9, 3.800353210531103*^9}, {3.800353244964078*^9, 
   3.800353279334386*^9}, 3.800353389877503*^9, {3.800353429778665*^9, 
   3.800353439007351*^9}, {3.800353565970138*^9, 3.8003535884387913`*^9}, {
   3.800353652459145*^9, 3.800353671043394*^9}, {3.8003538250603647`*^9, 
   3.800353835148892*^9}, {3.800353886848732*^9, 3.8003538914348583`*^9}, {
   3.8003539287446947`*^9, 3.8003539574061403`*^9}, {3.800395772860026*^9, 
   3.800395793813572*^9}, {3.800396578658386*^9, 3.80039665463636*^9}, {
   3.8003968331396103`*^9, 3.8003968462433434`*^9}, {3.80039696393607*^9, 
   3.800396979307517*^9}, {3.800397010022696*^9, 3.800397016391617*^9}, {
   3.800397103988428*^9, 3.800397118035428*^9}, 3.800397222939831*^9, {
   3.8004444904017076`*^9, 3.800444528865486*^9}, {3.800450992906934*^9, 
   3.800451073648161*^9}, 3.800451117511242*^9, {3.80045139368167*^9, 
   3.800451399423135*^9}, {3.8005274496077547`*^9, 3.8005275189422417`*^9}, {
   3.8005275589529123`*^9, 3.800527715373049*^9}, {3.800527754820243*^9, 
   3.8005277989207163`*^9}, {3.800527829442307*^9, 3.800527839119149*^9}, {
   3.8005278755476303`*^9, 3.800527959261404*^9}, {3.800528005001635*^9, 
   3.800528164379991*^9}, {3.800528286520035*^9, 3.8005282881308603`*^9}, 
   3.800528319134878*^9, 3.8005284216503553`*^9, {3.800529145822448*^9, 
   3.800529214055173*^9}, {3.8005445529335747`*^9, 3.800544556556472*^9}, {
   3.8005446277405453`*^9, 3.800544633130804*^9}, {3.800547184659237*^9, 
   3.8005472154346848`*^9}, 3.80054725592857*^9, 3.800547288510722*^9, {
   3.80054733312317*^9, 3.8005473342319403`*^9}, {3.800547369704056*^9, 
   3.800547380304742*^9}, {3.800547453259531*^9, 3.800547455910874*^9}, {
   3.8005475219902897`*^9, 3.800547589720574*^9}, {3.800547932798168*^9, 
   3.800548014749063*^9}, {3.8005480955556307`*^9, 3.8005481252399282`*^9}, 
   3.800548232043775*^9, {3.800548439034006*^9, 3.800548445676097*^9}, {
   3.800692569698184*^9, 3.800692600125721*^9}, {3.800692831974367*^9, 
   3.800692846678033*^9}, {3.800692902361223*^9, 3.800692931137182*^9}, {
   3.800693003310088*^9, 3.800693024186534*^9}, {3.800693065323214*^9, 
   3.8006930691074133`*^9}, {3.800693143479828*^9, 3.80069316298155*^9}, {
   3.800693231784018*^9, 3.800693322489897*^9}, {3.8006933608410473`*^9, 
   3.800693421042067*^9}, {3.800693480978615*^9, 3.8006936133670273`*^9}, {
   3.800693673206122*^9, 3.8006937843679333`*^9}, {3.8006938225159283`*^9, 
   3.8006938307012568`*^9}, {3.800693887857809*^9, 3.800694255303035*^9}, {
   3.8006943176268673`*^9, 3.8006943201429234`*^9}, {3.8006943785616837`*^9, 
   3.800694379820732*^9}, {3.8006944242283792`*^9, 3.800694466337956*^9}, 
   3.8006945465636587`*^9, 3.800694580552495*^9, {3.800695920749886*^9, 
   3.800695934980373*^9}, {3.800695976977851*^9, 3.800696065348773*^9}, {
   3.800696097903194*^9, 3.8006961034904127`*^9}, {3.800696165006214*^9, 
   3.800696181627468*^9}, 3.800696217513054*^9, {3.800696262985323*^9, 
   3.800696295509253*^9}, {3.800696652534998*^9, 3.800696663732747*^9}, 
   3.800697915811393*^9, {3.800697962016015*^9, 3.8006979981281757`*^9}, {
   3.80069805625902*^9, 3.800698064236869*^9}, {3.800700682323927*^9, 
   3.800700707913866*^9}, {3.800700755098383*^9, 3.8007007804659243`*^9}, {
   3.800700823077923*^9, 3.800700852283702*^9}, {3.800700887260727*^9, 
   3.8007009597414618`*^9}, {3.800700995152876*^9, 3.8007010655780287`*^9}, {
   3.800701107980904*^9, 3.800701137498294*^9}, {3.800701168604401*^9, 
   3.800701180169737*^9}, {3.800701215038341*^9, 3.800701236791986*^9}, {
   3.800702800871293*^9, 3.800702801850224*^9}, {3.800703110871787*^9, 
   3.800703117998214*^9}, 3.800703180202304*^9, {3.800703276292841*^9, 
   3.800703313692593*^9}, 3.800703378142149*^9, {3.800705072590375*^9, 
   3.800705074039618*^9}, {3.800705375708653*^9, 3.800705376750523*^9}, 
   3.80070541204771*^9, 3.8007054516145763`*^9, {3.800706820132288*^9, 
   3.8007069299092207`*^9}, {3.800710681124297*^9, 3.800710683600747*^9}, {
   3.800784728091495*^9, 3.800784731167779*^9}, {3.800784963904052*^9, 
   3.8007850120332527`*^9}, {3.8007910374592333`*^9, 3.800791058843499*^9}, {
   3.800791131797106*^9, 3.800791152083411*^9}, {3.800791225645996*^9, 
   3.800791231839899*^9}, {3.800791447413217*^9, 3.8007914544795313`*^9}, {
   3.800791570112152*^9, 3.8007916284306602`*^9}, {3.80080045610788*^9, 
   3.800800511371009*^9}, {3.800801043776458*^9, 3.800801047334406*^9}, {
   3.8010476441522713`*^9, 3.801047699322114*^9}, {3.801054138845344*^9, 
   3.801054162248563*^9}, {3.801055744032968*^9, 3.801055765458263*^9}, 
   3.801055845611724*^9, {3.80106260945051*^9, 3.801062744466106*^9}, {
   3.801062785967292*^9, 3.801062795371915*^9}, {3.80114607888616*^9, 
   3.801146119328373*^9}, {3.801146170298757*^9, 3.801146359777122*^9}, {
   3.801146391525546*^9, 3.8011464254469023`*^9}, {3.801146484015521*^9, 
   3.801146560616782*^9}, {3.8011486778803377`*^9, 3.801148681854073*^9}, {
   3.801218102505883*^9, 3.801218172138472*^9}, {3.801218207351989*^9, 
   3.801218226743512*^9}, {3.801218274757958*^9, 3.801218359532721*^9}, {
   3.801221056562749*^9, 3.8012211017969418`*^9}, {3.8012211934418163`*^9, 
   3.801221212551649*^9}, {3.801221286605888*^9, 3.801221291764756*^9}, {
   3.801221818467929*^9, 3.80122187186341*^9}, {3.8012223385467978`*^9, 
   3.801222399223995*^9}, {3.801222635100431*^9, 3.80122264364835*^9}, {
   3.801224046632654*^9, 3.801224072043767*^9}, {3.801224223674048*^9, 
   3.801224228529243*^9}, {3.801241729237713*^9, 3.801241768342127*^9}, {
   3.801304258207019*^9, 3.8013043583009367`*^9}, {3.8013044090407887`*^9, 
   3.801304497880589*^9}, {3.801304541403867*^9, 3.8013045580178833`*^9}, {
   3.801304590797701*^9, 3.801304594765267*^9}, {3.8013046616013603`*^9, 
   3.801304664567569*^9}, {3.801304744647883*^9, 3.80130474748984*^9}, {
   3.801304805266427*^9, 3.801304806076521*^9}, {3.8013117262608023`*^9, 
   3.801311744118833*^9}, {3.801312842279656*^9, 3.801312849901091*^9}, {
   3.801312922923007*^9, 3.801312929392921*^9}, {3.8014852163888474`*^9, 
   3.801485308680387*^9}, {3.801485354022965*^9, 3.801485512161992*^9}, {
   3.80148556666755*^9, 3.801485688387128*^9}, {3.801491789955407*^9, 
   3.80149191748407*^9}, {3.8015659455940733`*^9, 3.801566151894559*^9}, {
   3.801566206965213*^9, 3.801566252327832*^9}, 3.801566354641301*^9, {
   3.8015854291841927`*^9, 3.8015854555705233`*^9}, {3.8016502554682207`*^9, 
   3.80165029067332*^9}, {3.801652746527117*^9, 3.801652819113306*^9}, {
   3.801654044247732*^9, 3.801654045411499*^9}, 3.8016541656068068`*^9, {
   3.801655020178472*^9, 3.8016550483066273`*^9}, {3.8016557983228407`*^9, 
   3.801655907378796*^9}, {3.801655940826667*^9, 3.801655994405642*^9}, {
   3.801656069208354*^9, 3.801656078291293*^9}, 3.801656298808751*^9, {
   3.80165638674774*^9, 3.801656394721423*^9}, {3.8016566719006453`*^9, 
   3.8016567229667*^9}, {3.801656781940434*^9, 3.801656801389021*^9}, {
   3.801739598823288*^9, 3.801739605503065*^9}, {3.801739769661829*^9, 
   3.801739781477632*^9}, {3.801739822654498*^9, 3.801739827100008*^9}, {
   3.801739865892901*^9, 3.801739889385676*^9}, {3.801739976088479*^9, 
   3.801740021967246*^9}, {3.8017402868770113`*^9, 3.801740306574531*^9}, {
   3.801740516667973*^9, 3.801740598433073*^9}, {3.801743017607485*^9, 
   3.801743101949896*^9}, {3.8017431419042797`*^9, 3.801743148259046*^9}, {
   3.8017432167918997`*^9, 3.8017432280059843`*^9}, {3.801743269544282*^9, 
   3.801743296645709*^9}, {3.801764062817078*^9, 3.8017640681864433`*^9}, {
   3.8017647223552094`*^9, 3.80176472737075*^9}, {3.801764808645656*^9, 
   3.8017648213042088`*^9}, {3.8017651829805107`*^9, 3.801765189138793*^9}, {
   3.801766067061325*^9, 3.801766073818811*^9}, {3.801767427856526*^9, 
   3.801767526007256*^9}, {3.8017676922274237`*^9, 3.801767727988414*^9}, {
   3.801821051561482*^9, 3.8018210654411583`*^9}, 3.801821334025292*^9, 
   3.8018213663426456`*^9, {3.801822104262542*^9, 3.8018221119215927`*^9}, {
   3.8018221852724657`*^9, 3.801822199911326*^9}, {3.8024308798748493`*^9, 
   3.802430953377553*^9}, {3.802430989540401*^9, 3.802431124415041*^9}, {
   3.802431162051219*^9, 3.802431496129488*^9}, {3.802431602153023*^9, 
   3.8024317432875643`*^9}, {3.802431776678007*^9, 3.802431986912822*^9}, {
   3.802432029449864*^9, 3.802432052724587*^9}, {3.80243208275393*^9, 
   3.8024321027063713`*^9}, {3.8024321412032757`*^9, 3.802432156367115*^9}, {
   3.802432233660963*^9, 3.802432293259493*^9}, {3.802432325643965*^9, 
   3.8024323586210957`*^9}, {3.802432397276347*^9, 3.802432471495501*^9}, {
   3.802432515875475*^9, 3.802432516948929*^9}, {3.802432557809616*^9, 
   3.802432558705468*^9}, {3.802432662332903*^9, 3.802432688025044*^9}, {
   3.802432732705212*^9, 3.8024328130039387`*^9}, {3.802432887461721*^9, 
   3.802432890414184*^9}, {3.802432923358099*^9, 3.802432930661868*^9}, {
   3.8024329634800386`*^9, 3.8024329681224623`*^9}, {3.802433039964129*^9, 
   3.802433091956416*^9}, {3.802433564224348*^9, 3.802433678566394*^9}, {
   3.8024338631412497`*^9, 3.802433889434142*^9}, 3.8024363581868258`*^9, {
   3.802436433304261*^9, 3.802436439268745*^9}, {3.802437964075739*^9, 
   3.8024379976061153`*^9}, {3.802452361766446*^9, 3.8024523818275213`*^9}, 
   3.8025195265243883`*^9, {3.802519584521394*^9, 3.8025197619960413`*^9}, {
   3.802519849365325*^9, 3.8025198612534122`*^9}, {3.8025199290792418`*^9, 
   3.802519983300867*^9}, {3.802534535880471*^9, 3.8025345823699408`*^9}, {
   3.802535802670149*^9, 3.80253580919154*^9}, {3.802614577393588*^9, 
   3.802614601697164*^9}, {3.802614638106227*^9, 3.802614726070444*^9}, {
   3.802614759676632*^9, 3.802614819109647*^9}, {3.802615548538513*^9, 
   3.8026155551488028`*^9}, 3.80261604747154*^9, {3.802876550336691*^9, 
   3.802876554752967*^9}, 3.802951606481902*^9, {3.803551674719047*^9, 
   3.803552401307094*^9}, {3.803552798472911*^9, 3.80355287224435*^9}, {
   3.803553368606635*^9, 3.8035534015301228`*^9}, 3.803559089058711*^9, {
   3.803728819226753*^9, 3.803728843053678*^9}, {3.8038149647020073`*^9, 
   3.8038149819080477`*^9}, {3.803815293163665*^9, 3.8038153022163267`*^9}, {
   3.803815358416113*^9, 3.8038153748607616`*^9}, {3.803897705426458*^9, 
   3.803897724842388*^9}, {3.803897767630238*^9, 3.803897793693873*^9}, {
   3.803982722023561*^9, 3.803982733726345*^9}, {3.8039827779825487`*^9, 
   3.8039828189138393`*^9}, {3.803982888928409*^9, 3.803983019497188*^9}, {
   3.80398319990819*^9, 3.803983212260378*^9}, {3.803983581630246*^9, 
   3.803983600633615*^9}, {3.803983636272925*^9, 3.803983637644784*^9}, {
   3.8039836707720947`*^9, 3.803983688931871*^9}, {3.804248094320241*^9, 
   3.804248162434214*^9}, {3.804248387509548*^9, 3.804248394672078*^9}, {
   3.804248681261279*^9, 3.804248861368814*^9}, {3.804248908390641*^9, 
   3.804249009576839*^9}, {3.8042493338549213`*^9, 3.8042493790830317`*^9}, {
   3.804249621613463*^9, 3.804249784936117*^9}, {3.804249854434231*^9, 
   3.804249855190943*^9}, {3.804250072535492*^9, 3.8042500749227877`*^9}, {
   3.8042501131093893`*^9, 3.804250236024734*^9}, {3.8042590243231373`*^9, 
   3.804259045919828*^9}, {3.80425916310394*^9, 3.8042592162040653`*^9}, {
   3.8042593680959797`*^9, 3.804259434776676*^9}, {3.804259470928247*^9, 
   3.804259554814949*^9}, {3.8042596231892767`*^9, 3.804259669408021*^9}, {
   3.804259745703458*^9, 3.804259747658218*^9}, {3.804259786243907*^9, 
   3.80425981060603*^9}, {3.804259843799419*^9, 3.80425997353767*^9}, {
   3.804260006570754*^9, 3.8042600186874237`*^9}, {3.804260051324464*^9, 
   3.804260115022628*^9}, {3.80426029876295*^9, 3.804260334783766*^9}, {
   3.804260922241275*^9, 3.804260937951055*^9}, {3.8042711898100033`*^9, 
   3.804271211041469*^9}, {3.80427126452908*^9, 3.8042713155266733`*^9}, {
   3.804271493832181*^9, 3.8042715099410677`*^9}, {3.804271600968996*^9, 
   3.804271635955078*^9}, {3.804271676877236*^9, 3.804271686898226*^9}, {
   3.804277351644614*^9, 3.804277362520257*^9}, {3.8043280415107594`*^9, 
   3.8043281044631968`*^9}, {3.8043281440040483`*^9, 3.804328245339715*^9}, {
   3.8043374748964033`*^9, 3.80433747740897*^9}, {3.804337520813051*^9, 
   3.804337527374357*^9}, {3.80433757203866*^9, 3.804337609891157*^9}, 
   3.80433785382901*^9, {3.80433790746074*^9, 3.804337936288438*^9}, 
   3.8043379736296883`*^9, {3.804345306688737*^9, 3.804345380229056*^9}, {
   3.8043455180564823`*^9, 3.8043455218104877`*^9}, {3.804345700994245*^9, 
   3.8043457074151773`*^9}, {3.804422188905971*^9, 3.804422225775013*^9}, {
   3.8044223162572203`*^9, 3.8044223395730267`*^9}, 3.804422505493897*^9, {
   3.804422863586692*^9, 3.8044228887848663`*^9}, {3.804423401674321*^9, 
   3.80442345358399*^9}, {3.804423516455289*^9, 3.8044235208872423`*^9}, {
   3.8044236530676327`*^9, 3.804423663882094*^9}, {3.8044237406826878`*^9, 
   3.804423748198654*^9}, {3.804423934202785*^9, 3.8044239354996433`*^9}, {
   3.80553755700496*^9, 3.805537561587675*^9}, {3.8055406321945887`*^9, 
   3.805540661943439*^9}, 3.8055417650427103`*^9, 3.805541805649089*^9, {
   3.805542181054059*^9, 3.805542181764595*^9}, {3.805542347818694*^9, 
   3.805542355294828*^9}, {3.805542965789632*^9, 3.805542970509996*^9}, 
   3.8055430060154133`*^9, 3.805543266253326*^9, {3.805711576729021*^9, 
   3.805711626104454*^9}, {3.805790259285265*^9, 3.80579026103968*^9}, {
   3.8059028299817743`*^9, 3.8059028338984203`*^9}, {3.8059693093906384`*^9, 
   3.805969322653626*^9}, {3.805969380867964*^9, 3.805969389856056*^9}, {
   3.805969426184475*^9, 3.8059694611674967`*^9}, {3.805969509279725*^9, 
   3.8059695312253447`*^9}, {3.805969606901362*^9, 3.805969623965938*^9}, 
   3.8059696751304617`*^9, {3.805969705749075*^9, 3.805969786251177*^9}, {
   3.805969992552793*^9, 3.8059701742667522`*^9}, {3.805970226498645*^9, 
   3.805970289498684*^9}, {3.8059703354817266`*^9, 3.805970426322423*^9}, {
   3.805970516046842*^9, 3.8059706025253897`*^9}, {3.8059724607857122`*^9, 
   3.80597246206348*^9}, {3.8059726844955893`*^9, 3.805972743827544*^9}, {
   3.8059728441973267`*^9, 3.8059728538127832`*^9}, {3.805973233727751*^9, 
   3.805973263013221*^9}, {3.805973456561758*^9, 3.805973458105497*^9}, {
   3.805979096194128*^9, 3.8059791509401617`*^9}, {3.805979183956008*^9, 
   3.8059791881712847`*^9}, {3.805979240072818*^9, 3.805979251296701*^9}, {
   3.8059793087875338`*^9, 3.805979349217333*^9}, {3.805979387137121*^9, 
   3.8059793944918203`*^9}, {3.8059794489507637`*^9, 
   3.8059794631650867`*^9}, {3.805979515744238*^9, 3.805979524646487*^9}, {
   3.80605493968396*^9, 3.80605506070052*^9}, {3.806055215332757*^9, 
   3.806055273108004*^9}, {3.806055347937149*^9, 3.8060553686991167`*^9}, {
   3.806055400735023*^9, 3.806055410671301*^9}, {3.8060555472910233`*^9, 
   3.806055564475417*^9}, {3.8060556006590033`*^9, 3.806055607511352*^9}, {
   3.8060556438129053`*^9, 3.8060556937198753`*^9}, {3.806055784734888*^9, 
   3.806055828877523*^9}, {3.806055860330471*^9, 3.806055897842634*^9}, {
   3.806055928444145*^9, 3.806056011305447*^9}, {3.8060564110109873`*^9, 
   3.806056497510425*^9}, 3.8060565514673643`*^9, {3.806056620408749*^9, 
   3.80605663496546*^9}, {3.8060566720155087`*^9, 3.806056689639881*^9}, {
   3.806056728981022*^9, 3.8060568568959713`*^9}, {3.806056974926484*^9, 
   3.8060569778012247`*^9}, {3.8060570303393927`*^9, 3.80605703443414*^9}, 
   3.806058763925125*^9, {3.8060589957997932`*^9, 3.8060591150221157`*^9}, {
   3.806059517263315*^9, 3.806059565726089*^9}, {3.8060596049493017`*^9, 
   3.806059626215826*^9}, {3.806059699156653*^9, 3.806059705554326*^9}, {
   3.806059787107092*^9, 3.8060597901244164`*^9}, {3.806059904097279*^9, 
   3.806059942618939*^9}, {3.806059992050725*^9, 3.806060039363246*^9}, {
   3.8066588175812197`*^9, 3.806658819421823*^9}, {3.806659456072878*^9, 
   3.806659484467407*^9}, {3.806749374868294*^9, 3.806749420078087*^9}, 
   3.806773326217806*^9, {3.806773393036003*^9, 3.80677341904283*^9}, {
   3.806773567507256*^9, 3.806773664225655*^9}, {3.806773715026121*^9, 
   3.8067737876898603`*^9}, {3.8067738431401663`*^9, 3.8067738875365753`*^9}, 
   3.806773928442437*^9, {3.8067739623720217`*^9, 3.806774005254586*^9}, {
   3.80683194079165*^9, 3.806832038029028*^9}, {3.80683210488815*^9, 
   3.806832177760103*^9}, {3.8068323638025913`*^9, 3.806832427276482*^9}, {
   3.806832479505938*^9, 3.806832521156193*^9}, {3.806832737265995*^9, 
   3.806832746779829*^9}, {3.806832798163232*^9, 3.806832817474269*^9}, {
   3.806833030319169*^9, 3.8068330517892227`*^9}},
 CellLabel->"In[45]:=",ExpressionUUID->"7741743d-ad47-4f46-ae3d-7d0fed9b9101"],

Cell[CellGroupData[{

Cell[BoxData[
 RowBox[{
  RowBox[{
   RowBox[{
    RowBox[{"EpidemicCMEData", "[", "]"}], "[", "GlobalData", "]"}], "//", 
   "Shallow"}], "//", "Timing"}]], "Input",
 CellChangeTimes->{{3.806056922144919*^9, 3.806056945515254*^9}, {
  3.806749515605949*^9, 3.806749518388781*^9}, {3.806832539556547*^9, 
  3.806832573043873*^9}},
 CellLabel->"In[72]:=",ExpressionUUID->"19d19bb7-fe56-4c8d-b6c3-c365cf8e7186"],

Cell[BoxData[
 RowBox[{"{", 
  RowBox[{"191.681127`", ",", 
   RowBox[{"{", 
    RowBox[{
     RowBox[{"{", 
      RowBox[{"\<\"Afghanistan\"\>", ",", "\<\"2019-12-31 to 2020-08-25\"\>", 
       ",", "38041757", ",", "0.004960318920882524`", ",", "38070.`", ",", 
       "0.0016080999237050148`", ",", 
       RowBox[{"{", 
        RowBox[{"\[LeftSkeleton]", "2", "\[RightSkeleton]"}], "}"}]}], "}"}], 
     ",", 
     RowBox[{"{", 
      RowBox[{"\<\"Albania\"\>", ",", "\<\"2020-03-09 to 2020-08-25\"\>", ",",
        "2862427", ",", "0.0003732359367035808`", ",", "8605.`", ",", 
       "0.00036348042667406496`", ",", 
       RowBox[{"{", 
        RowBox[{"\[LeftSkeleton]", "2", "\[RightSkeleton]"}], "}"}]}], "}"}], 
     ",", 
     RowBox[{"{", 
      RowBox[{"\<\"Algeria\"\>", ",", "\<\"2019-12-31 to 2020-08-25\"\>", ",",
        "43053054", ",", "0.005613749079938055`", ",", "41858.`", ",", 
       "0.0017681073445349228`", ",", 
       RowBox[{"{", 
        RowBox[{"\[LeftSkeleton]", "2", "\[RightSkeleton]"}], "}"}]}], "}"}], 
     ",", 
     RowBox[{"{", 
      RowBox[{"\<\"Andorra\"\>", ",", "\<\"2020-03-03 to 2020-08-25\"\>", ",",
        "76177", ",", "9.932827614562283`*^-6", ",", "1060.`", ",", 
       "0.00004477504384363845`", ",", 
       RowBox[{"{", 
        RowBox[{"\[LeftSkeleton]", "2", "\[RightSkeleton]"}], "}"}]}], "}"}], 
     ",", 
     RowBox[{"{", 
      RowBox[{"\<\"Angola\"\>", ",", "\<\"2020-03-22 to 2020-08-25\"\>", ",", 
       "31825299", ",", "0.004149746101170976`", ",", "2222.`", ",", 
       "0.00009385862964204211`", ",", 
       RowBox[{"{", 
        RowBox[{"\[LeftSkeleton]", "2", "\[RightSkeleton]"}], "}"}]}], "}"}], 
     ",", 
     RowBox[{"{", 
      RowBox[{"\<\"Anguilla\"\>", ",", "\<\"2020-03-27 to 2020-08-25\"\>", 
       ",", "14872", ",", "1.9391812789131926`*^-6", ",", "3.`", ",", 
       "1.2672182219897675`*^-7", ",", 
       RowBox[{"{", 
        RowBox[{"\[LeftSkeleton]", "2", "\[RightSkeleton]"}], "}"}]}], "}"}], 
     ",", 
     RowBox[{"{", 
      RowBox[{"\<\"Antigua_and_Barbuda\"\>", 
       ",", "\<\"2020-03-15 to 2020-08-25\"\>", ",", "97115", ",", 
       "0.000012662963280100505`", ",", "94.`", ",", "3.970617095567938`*^-6",
        ",", 
       RowBox[{"{", 
        RowBox[{"\[LeftSkeleton]", "2", "\[RightSkeleton]"}], "}"}]}], "}"}], 
     ",", 
     RowBox[{"{", 
      RowBox[{"\<\"Argentina\"\>", ",", "\<\"2020-03-04 to 2020-08-25\"\>", 
       ",", "44780675", ",", "0.005839016044721358`", ",", "350854.`", ",", 
       "0.01482028606859993`", ",", 
       RowBox[{"{", 
        RowBox[{"\[LeftSkeleton]", "2", "\[RightSkeleton]"}], "}"}]}], "}"}], 
     ",", 
     RowBox[{"{", 
      RowBox[{"\<\"Armenia\"\>", ",", "\<\"2019-12-31 to 2020-08-25\"\>", ",",
        "2957728", ",", "0.0003856623699379612`", ",", "42825.`", ",", 
       "0.001808954011890393`", ",", 
       RowBox[{"{", 
        RowBox[{"\[LeftSkeleton]", "2", "\[RightSkeleton]"}], "}"}]}], "}"}], 
     ",", 
     RowBox[{"{", 
      RowBox[{"\<\"Aruba\"\>", ",", "\<\"2020-03-13 to 2020-08-25\"\>", ",", 
       "106310", ",", "0.000013861912436878801`", ",", "1628.`", ",", 
       "0.00006876770884664471`", ",", 
       RowBox[{"{", 
        RowBox[{"\[LeftSkeleton]", "2", "\[RightSkeleton]"}], "}"}]}], "}"}], 
     ",", 
     RowBox[{"\[LeftSkeleton]", "199", "\[RightSkeleton]"}]}], "}"}]}], 
  "}"}]], "Output",
 CellChangeTimes->{
  3.806056947293914*^9, 3.8060569897733803`*^9, 3.806057044236377*^9, 
   3.806058773790689*^9, {3.806059547324489*^9, 3.806059574514737*^9}, 
   3.8060596469210043`*^9, 3.806059716555935*^9, 3.806059799032213*^9, {
   3.806059926524308*^9, 3.8060599501715117`*^9}, {3.806060002675035*^9, 
   3.806060049939457*^9}, 3.806062097081649*^9, 3.80624741327864*^9, 
   3.8066592582097816`*^9, 3.8066594939558487`*^9, 3.8067490322298927`*^9, 
   3.8067495218939953`*^9, 3.806770448014468*^9, 3.806832620127475*^9, 
   3.806832953305023*^9, 3.806833192817925*^9, 3.807187589680475*^9, 
   3.807187740867919*^9, 3.80735740064774*^9, 3.807358229413507*^9},
 CellLabel->"Out[72]=",ExpressionUUID->"803659ca-a82d-4e21-a543-f095796dd0f5"]
}, Closed]],

Cell[CellGroupData[{

Cell[BoxData[
 RowBox[{"Cases", "[", 
  RowBox[{
   RowBox[{
    RowBox[{"EpidemicCMEData", "[", "]"}], "[", "GlobalData", "]"}], ",", 
   RowBox[{"{", 
    RowBox[{"\"\<France\>\"", ",", "___"}], "}"}]}], "]"}]], "Input",
 CellChangeTimes->{{3.806832975933969*^9, 3.806833005179686*^9}, 
   3.806833157719215*^9},
 CellLabel->"In[86]:=",ExpressionUUID->"119851c7-ce6a-4dbe-8353-012d1a5e5db8"],

Cell[BoxData[
 RowBox[{"{", 
  RowBox[{"{", 
   RowBox[{"\<\"France\"\>", ",", "\<\"2019-12-31 to 2020-08-04\"\>", ",", 
    "67012883", ",", "0.008737905336175373`", ",", "191295.`", ",", 
    "0.010474145705143066`", ",", 
    RowBox[{"{", 
     RowBox[{
      RowBox[{"{", 
       RowBox[{
       "0", ",", "0", ",", "0", ",", "0", ",", "0", ",", "0", ",", "0", ",", 
        "0", ",", "0", ",", "0", ",", "0", ",", "0", ",", "0", ",", "0", ",", 
        "0", ",", "0", ",", "0", ",", "0", ",", "0", ",", "0", ",", "0", ",", 
        "0", ",", "0", ",", "0", ",", "0", ",", "3", ",", "0", ",", "0", ",", 
        "0", ",", "1", ",", "1", ",", "1", ",", "0", ",", "0", ",", "0", ",", 
        "0", ",", "0", ",", "0", ",", "0", ",", "5", ",", "0", ",", "0", ",", 
        "0", ",", "0", ",", "0", ",", "0", ",", "0", ",", "0", ",", "1", ",", 
        "0", ",", "0", ",", "0", ",", "0", ",", "0", ",", "0", ",", "0", ",", 
        "0", ",", "2", ",", "3", ",", "21", ",", "19", ",", "43", ",", "30", 
        ",", "48", ",", "34", ",", "73", ",", "138", ",", "190", ",", "103", 
        ",", "410", ",", "286", ",", "372", ",", "497", ",", "595", ",", 
        "785", ",", "838", ",", "924", ",", "1210", ",", "1097", ",", "1404", 
        ",", "1861", ",", "1617", ",", "1847", ",", "1559", ",", "3838", ",", 
        "2446", ",", "2931", ",", "3922", ",", "3809", ",", "4611", ",", 
        "2599", ",", "4376", ",", "7578", ",", "4861", ",", "2116", ",", 
        "5233", ",", "4267", ",", "1873", ",", "3912", ",", "3777", ",", 
        "3881", ",", "4286", ",", "4342", ",", "3114", ",", "1613", ",", 
        "2673", ",", "5497", ",", "2633", ",", "2641", ",", "405", ",", 
        "2569", ",", "785", ",", "2051", ",", "2667", ",", "1827", ",", 
        "1653", ",", "1773", ",", "1537", ",", "461", ",", "1195", ",", 
        "1065", ",", "1607", ",", "1139", ",", "604", ",", "794", ",", "308", 
        ",", "576", ",", "1104", ",", "4183", ",", "629", ",", "642", ",", 
        "433", ",", "209", ",", "456", ",", "708", ",", "507", ",", "622", 
        ",", "563", ",", "372", ",", "120", ",", "492", ",", "524", ",", 
        "418", ",", "318", ",", "403", ",", "240", ",", "115", ",", "358", 
        ",", "276", ",", "191", ",", "3325", ",", "597", ",", "1828", ",", 
        "257", ",", "338", ",", 
        RowBox[{"-", "766"}], ",", "352", ",", "767", ",", "611", ",", "579", 
        ",", "343", ",", "211", ",", "403", ",", "545", ",", "425", ",", 
        "726", ",", "526", ",", "407", ",", "152", ",", "344", ",", "458", 
        ",", "467", ",", "811", ",", "641", ",", "284", ",", "373", ",", 
        "517", ",", "81", ",", "0", ",", "1588", ",", "0", ",", "0", ",", 
        "1324", ",", "541", ",", "918", ",", "659", ",", "582", ",", "0", ",",
         "0", ",", "1375", ",", "475", ",", "663", ",", "621", ",", "658", 
        ",", "0", ",", "0", ",", "1625", ",", "0", ",", "927", ",", "534", 
        ",", "836", ",", "0", ",", "0", ",", "2080", ",", "584", ",", "998", 
        ",", "1062", ",", "1130", ",", "0", ",", "0", ",", "2551", ",", "725",
         ",", "1392", ",", "1377", ",", "1346", ",", "0", ",", "0", ",", 
        "3376"}], "}"}], ",", 
      RowBox[{"{", 
       RowBox[{
       "0", ",", "0", ",", "0", ",", "0", ",", "0", ",", "0", ",", "0", ",", 
        "0", ",", "0", ",", "0", ",", "0", ",", "0", ",", "0", ",", "0", ",", 
        "0", ",", "0", ",", "0", ",", "0", ",", "0", ",", "0", ",", "0", ",", 
        "0", ",", "0", ",", "0", ",", "0", ",", "0", ",", "0", ",", "0", ",", 
        "0", ",", "0", ",", "0", ",", "0", ",", "0", ",", "0", ",", "0", ",", 
        "0", ",", "0", ",", "0", ",", "0", ",", "0", ",", "0", ",", "0", ",", 
        "0", ",", "0", ",", "0", ",", "0", ",", "1", ",", "0", ",", "0", ",", 
        "0", ",", "0", ",", "0", ",", "0", ",", "0", ",", "0", ",", "0", ",", 
        "0", ",", "0", ",", "1", ",", "0", ",", "0", ",", "0", ",", "0", ",", 
        "1", ",", "1", ",", "0", ",", "3", ",", "2", ",", "1", ",", "9", ",", 
        "11", ",", "3", ",", "15", ",", "13", ",", "18", ",", "12", ",", "36",
         ",", "21", ",", "27", ",", "69", ",", "128", ",", "78", ",", "112", 
        ",", "112", ",", "186", ",", "240", ",", "231", ",", "365", ",", 
        "299", ",", "319", ",", "292", ",", "418", ",", "499", ",", "509", 
        ",", "471", ",", "2004", ",", "1053", ",", "518", ",", "833", ",", 
        "1417", ",", "541", ",", "1341", ",", "987", ",", "635", ",", "561", 
        ",", "574", ",", "762", ",", "1438", ",", "753", ",", "761", ",", 
        "642", ",", "395", ",", "547", ",", "531", ",", "544", ",", "516", 
        ",", "389", ",", "369", ",", "242", ",", "437", ",", "367", ",", 
        "427", ",", "289", ",", "218", ",", "166", ",", "135", ",", "306", 
        ",", "330", ",", "278", ",", "178", ",", "243", ",", "80", ",", "70", 
        ",", "263", ",", "348", ",", "83", ",", "351", ",", "130", ",", "88", 
        ",", "68", ",", "186", ",", "125", ",", "110", ",", "83", ",", "74", 
        ",", "43", ",", "35", ",", "65", ",", "98", ",", "66", ",", "66", ",",
         "52", ",", "57", ",", "31", ",", "31", ",", "107", ",", "81", ",", 
        "44", ",", "46", ",", "31", ",", "13", ",", "54", ",", "87", ",", 
        "23", ",", "27", ",", "28", ",", "24", ",", "9", ",", "29", ",", 
        "111", ",", "28", ",", "28", ",", "14", ",", "16", ",", "7", ",", 
        "23", ",", "57", ",", "11", ",", "21", ",", "26", ",", "0", ",", "0", 
        ",", "35", ",", "30", ",", "18", ",", "14", ",", "18", ",", "0", ",", 
        "0", ",", "27", ",", "13", ",", "32", ",", "14", ",", "25", ",", "0", 
        ",", "0", ",", "25", ",", "0", ",", "91", ",", "18", ",", "14", ",", 
        "0", ",", "0", ",", "13", ",", "0", ",", "7", ",", "10", ",", "10", 
        ",", "0", ",", "0", ",", "17", ",", "14", ",", "15", ",", "16", ",", 
        "11", ",", "0", ",", "0", ",", "29"}], "}"}]}], "}"}]}], "}"}], 
  "}"}]], "Output",
 CellChangeTimes->{3.806833005947548*^9, 3.8068332483205023`*^9},
 CellLabel->"Out[86]=",ExpressionUUID->"dc73eb97-d2bf-4069-88cf-f14b55aa6e66"]
}, Closed]]
}, Closed]]
}, Open  ]],

Cell[CellGroupData[{

Cell["International epidemic data", "Subsection",
 CellChangeTimes->{{3.804247164274885*^9, 
  3.804247171068427*^9}},ExpressionUUID->"c396cbdd-d33f-4304-8520-\
a611cbb6f89d"],

Cell["Global data from European CDPC:", "Text",
 CellChangeTimes->{{3.804769047585013*^9, 3.80476905613015*^9}, 
   3.80821958403366*^9},ExpressionUUID->"1a80544d-c10c-4725-aed5-\
fcc0d71d8606"],

Cell[CellGroupData[{

Cell[BoxData[
 RowBox[{
  RowBox[{"Clear", "[", "GlobalData", "]"}], ";", 
  RowBox[{
   RowBox[{"(", 
    RowBox[{"GlobalData", "=", 
     RowBox[{
     "Import", "[", 
      "\"\<https://opendata.ecdc.europa.eu/covid19/casedistribution/csv\>\"", 
      "]"}]}], ")"}], "//", "Dimensions"}]}]], "Input",
 InitializationCell->True,
 CellChangeTimes->{{3.799935310636235*^9, 3.799935348609191*^9}, {
   3.80027105118215*^9, 3.80027106578094*^9}, {3.802433974299473*^9, 
   3.802433981919992*^9}, {3.804769094966567*^9, 3.8047691028709373`*^9}, {
   3.80606378022724*^9, 3.8060637829026957`*^9}, 3.8081293451401*^9, 
   3.808129392851761*^9, {3.808129448759972*^9, 3.8081294525118227`*^9}, 
   3.8081295259787073`*^9, {3.808129579337595*^9, 3.808129580988258*^9}, {
   3.80812963535609*^9, 3.808129686121541*^9}},
 CellLabel->"In[48]:=",ExpressionUUID->"c9fb0889-683e-494c-9f31-2c752e01136a"],

Cell[BoxData[
 RowBox[{"{", 
  RowBox[{"57854", ",", "12"}], "}"}]], "Output",
 CellChangeTimes->{
  3.808129455099086*^9, 3.808129533496297*^9, 3.808129588460998*^9, {
   3.80812963830123*^9, 3.808129693638968*^9}, 3.809511943214373*^9, 
   3.809520121028172*^9, 3.809521394327619*^9, 3.80953638482446*^9, 
   3.8125345359735727`*^9, 3.81531008923035*^9, 3.8153101683934793`*^9},
 CellLabel->"Out[48]=",ExpressionUUID->"ad1b2d11-2be2-4893-b248-971b30247e32"]
}, Open  ]],

Cell["The statistics provided by the European CDC dataset are:", "Text",
 CellChangeTimes->{{3.805627210980142*^9, 
  3.805627222435884*^9}},ExpressionUUID->"dce80d6d-ae17-4a11-9d5f-\
70105cdc137e"],

Cell[CellGroupData[{

Cell[BoxData[
 RowBox[{"GlobalData", "[", 
  RowBox[{"[", "1", "]"}], "]"}]], "Input",
 CellChangeTimes->{{3.805381777391865*^9, 3.8053817878847227`*^9}},
 CellLabel->"In[57]:=",ExpressionUUID->"1c7dd3b1-e164-44a4-a77c-744774e8144f"],

Cell[BoxData[
 RowBox[{"{", 
  RowBox[{"\<\"dateRep\"\>", ",", "\<\"day\"\>", ",", "\<\"month\"\>", 
   ",", "\<\"year\"\>", ",", "\<\"cases\"\>", ",", "\<\"deaths\"\>", 
   ",", "\<\"countriesAndTerritories\"\>", ",", "\<\"geoId\"\>", 
   ",", "\<\"countryterritoryCode\"\>", ",", "\<\"popData2019\"\>", 
   ",", "\<\"continentExp\"\>", 
   ",", "\<\"Cumulative_number_for_14_days_of_COVID-19_cases_per_100000\"\>"}]\
, "}"}]], "Output",
 CellChangeTimes->{3.805381788517441*^9, 3.805538098903336*^9, 
  3.80581232565829*^9, 3.806061940763299*^9, 3.806062576975366*^9, 
  3.807358000279757*^9, 3.807527688912004*^9, 3.808129735085958*^9, 
  3.809513665191101*^9, 3.8153102422216578`*^9},
 CellLabel->"Out[57]=",ExpressionUUID->"6e279c25-a4e5-4526-8459-250ce09379a5"]
}, Open  ]],

Cell["The countries covered are:", "Text",
 CellChangeTimes->{{3.8042475311614237`*^9, 
  3.8042475431106462`*^9}},ExpressionUUID->"a81d5d3a-3cdd-4a29-9900-\
932c7c2f95ad"],

Cell[CellGroupData[{

Cell[BoxData[
 RowBox[{"(", 
  RowBox[{"countrynames", " ", "=", 
   RowBox[{"Union", "[", 
    RowBox[{
     RowBox[{"Select", "[", 
      RowBox[{
       RowBox[{"Rest", "@", "GlobalData"}], ",", 
       RowBox[{
        RowBox[{"And", "@@", 
         RowBox[{"(", 
          RowBox[{"NumberQ", "/@", 
           RowBox[{"#", "[", 
            RowBox[{"[", 
             RowBox[{
              RowBox[{"{", 
               RowBox[{
               "\"\<day\>\"", ",", "\"\<month\>\"", ",", "\"\<year\>\"", ",", 
                "\"\<cases\>\"", ",", "\"\<deaths\>\"", ",", 
                "\"\<popData2019\>\""}], "}"}], "/.", 
              RowBox[{"Flatten", "@", 
               RowBox[{"MapIndexed", "[", 
                RowBox[{
                 RowBox[{
                  RowBox[{"{", 
                   RowBox[{"#1", "\[Rule]", 
                    RowBox[{"#2", "[", 
                    RowBox[{"[", "1", "]"}], "]"}]}], "}"}], "&"}], ",", 
                 RowBox[{"First", "@", "GlobalData"}]}], "]"}]}]}], "]"}], 
            "]"}]}], ")"}]}], "&"}]}], "]"}], "[", 
     RowBox[{"[", 
      RowBox[{"All", ",", "7"}], "]"}], "]"}], "]"}]}], ")"}]], "Input",
 InitializationCell->True,
 CellChangeTimes->{{3.8042475461173162`*^9, 3.804247654196354*^9}, {
   3.804247760999525*^9, 3.804247768100339*^9}, 3.805790178587495*^9, {
   3.805806257691514*^9, 3.805806259223453*^9}, {3.8059890798548613`*^9, 
   3.8059890839215517`*^9}, {3.805989577308894*^9, 3.805989638077023*^9}, 
   3.80599351237786*^9, {3.806013797434339*^9, 3.806013839678122*^9}, {
   3.806054663140732*^9, 3.8060546965679913`*^9}, {3.806054742885932*^9, 
   3.806054830657876*^9}, {3.806062045539226*^9, 3.806062047421092*^9}, 
   3.806063892253442*^9},
 CellLabel->"In[58]:=",ExpressionUUID->"1dfa186e-41d8-4504-b824-963cef3e5e3d"],

Cell[BoxData[
 RowBox[{"{", 
  RowBox[{"\<\"Afghanistan\"\>", ",", "\<\"Albania\"\>", 
   ",", "\<\"Algeria\"\>", ",", "\<\"Andorra\"\>", ",", "\<\"Angola\"\>", 
   ",", "\<\"Anguilla\"\>", ",", "\<\"Antigua_and_Barbuda\"\>", 
   ",", "\<\"Argentina\"\>", ",", "\<\"Armenia\"\>", ",", "\<\"Aruba\"\>", 
   ",", "\<\"Australia\"\>", ",", "\<\"Austria\"\>", 
   ",", "\<\"Azerbaijan\"\>", ",", "\<\"Bahamas\"\>", ",", "\<\"Bahrain\"\>", 
   ",", "\<\"Bangladesh\"\>", ",", "\<\"Barbados\"\>", ",", "\<\"Belarus\"\>",
    ",", "\<\"Belgium\"\>", ",", "\<\"Belize\"\>", ",", "\<\"Benin\"\>", 
   ",", "\<\"Bermuda\"\>", ",", "\<\"Bhutan\"\>", ",", "\<\"Bolivia\"\>", 
   ",", "\<\"Bonaire, Saint Eustatius and Saba\"\>", 
   ",", "\<\"Bosnia_and_Herzegovina\"\>", ",", "\<\"Botswana\"\>", 
   ",", "\<\"Brazil\"\>", ",", "\<\"British_Virgin_Islands\"\>", 
   ",", "\<\"Brunei_Darussalam\"\>", ",", "\<\"Bulgaria\"\>", 
   ",", "\<\"Burkina_Faso\"\>", ",", "\<\"Burundi\"\>", 
   ",", "\<\"Cambodia\"\>", ",", "\<\"Cameroon\"\>", ",", "\<\"Canada\"\>", 
   ",", "\<\"Cape_Verde\"\>", ",", "\<\"Cayman_Islands\"\>", 
   ",", "\<\"Central_African_Republic\"\>", ",", "\<\"Chad\"\>", 
   ",", "\<\"Chile\"\>", ",", "\<\"China\"\>", ",", "\<\"Colombia\"\>", 
   ",", "\<\"Comoros\"\>", ",", "\<\"Congo\"\>", ",", "\<\"Costa_Rica\"\>", 
   ",", "\<\"Cote_dIvoire\"\>", ",", "\<\"Croatia\"\>", ",", "\<\"Cuba\"\>", 
   ",", "\<\"Cura\[CCedilla]ao\"\>", ",", "\<\"Cyprus\"\>", 
   ",", "\<\"Czechia\"\>", ",", "\<\"Democratic_Republic_of_the_Congo\"\>", 
   ",", "\<\"Denmark\"\>", ",", "\<\"Djibouti\"\>", ",", "\<\"Dominica\"\>", 
   ",", "\<\"Dominican_Republic\"\>", ",", "\<\"Ecuador\"\>", 
   ",", "\<\"Egypt\"\>", ",", "\<\"El_Salvador\"\>", 
   ",", "\<\"Equatorial_Guinea\"\>", ",", "\<\"Eritrea\"\>", 
   ",", "\<\"Estonia\"\>", ",", "\<\"Eswatini\"\>", ",", "\<\"Ethiopia\"\>", 
   ",", "\<\"Falkland_Islands_(Malvinas)\"\>", ",", "\<\"Faroe_Islands\"\>", 
   ",", "\<\"Fiji\"\>", ",", "\<\"Finland\"\>", ",", "\<\"France\"\>", 
   ",", "\<\"French_Polynesia\"\>", ",", "\<\"Gabon\"\>", 
   ",", "\<\"Gambia\"\>", ",", "\<\"Georgia\"\>", ",", "\<\"Germany\"\>", 
   ",", "\<\"Ghana\"\>", ",", "\<\"Gibraltar\"\>", ",", "\<\"Greece\"\>", 
   ",", "\<\"Greenland\"\>", ",", "\<\"Grenada\"\>", ",", "\<\"Guam\"\>", 
   ",", "\<\"Guatemala\"\>", ",", "\<\"Guernsey\"\>", ",", "\<\"Guinea\"\>", 
   ",", "\<\"Guinea_Bissau\"\>", ",", "\<\"Guyana\"\>", ",", "\<\"Haiti\"\>", 
   ",", "\<\"Holy_See\"\>", ",", "\<\"Honduras\"\>", ",", "\<\"Hungary\"\>", 
   ",", "\<\"Iceland\"\>", ",", "\<\"India\"\>", ",", "\<\"Indonesia\"\>", 
   ",", "\<\"Iran\"\>", ",", "\<\"Iraq\"\>", ",", "\<\"Ireland\"\>", 
   ",", "\<\"Isle_of_Man\"\>", ",", "\<\"Israel\"\>", ",", "\<\"Italy\"\>", 
   ",", "\<\"Jamaica\"\>", ",", "\<\"Japan\"\>", ",", "\<\"Jersey\"\>", 
   ",", "\<\"Jordan\"\>", ",", "\<\"Kazakhstan\"\>", ",", "\<\"Kenya\"\>", 
   ",", "\<\"Kosovo\"\>", ",", "\<\"Kuwait\"\>", ",", "\<\"Kyrgyzstan\"\>", 
   ",", "\<\"Laos\"\>", ",", "\<\"Latvia\"\>", ",", "\<\"Lebanon\"\>", 
   ",", "\<\"Lesotho\"\>", ",", "\<\"Liberia\"\>", ",", "\<\"Libya\"\>", 
   ",", "\<\"Liechtenstein\"\>", ",", "\<\"Lithuania\"\>", 
   ",", "\<\"Luxembourg\"\>", ",", "\<\"Madagascar\"\>", 
   ",", "\<\"Malawi\"\>", ",", "\<\"Malaysia\"\>", ",", "\<\"Maldives\"\>", 
   ",", "\<\"Mali\"\>", ",", "\<\"Malta\"\>", ",", "\<\"Marshall_Islands\"\>",
    ",", "\<\"Mauritania\"\>", ",", "\<\"Mauritius\"\>", 
   ",", "\<\"Mexico\"\>", ",", "\<\"Moldova\"\>", ",", "\<\"Monaco\"\>", 
   ",", "\<\"Mongolia\"\>", ",", "\<\"Montenegro\"\>", 
   ",", "\<\"Montserrat\"\>", ",", "\<\"Morocco\"\>", 
   ",", "\<\"Mozambique\"\>", ",", "\<\"Myanmar\"\>", ",", "\<\"Namibia\"\>", 
   ",", "\<\"Nepal\"\>", ",", "\<\"Netherlands\"\>", 
   ",", "\<\"New_Caledonia\"\>", ",", "\<\"New_Zealand\"\>", 
   ",", "\<\"Nicaragua\"\>", ",", "\<\"Niger\"\>", ",", "\<\"Nigeria\"\>", 
   ",", "\<\"Northern_Mariana_Islands\"\>", ",", "\<\"North_Macedonia\"\>", 
   ",", "\<\"Norway\"\>", ",", "\<\"Oman\"\>", ",", "\<\"Pakistan\"\>", 
   ",", "\<\"Palestine\"\>", ",", "\<\"Panama\"\>", 
   ",", "\<\"Papua_New_Guinea\"\>", ",", "\<\"Paraguay\"\>", 
   ",", "\<\"Peru\"\>", ",", "\<\"Philippines\"\>", ",", "\<\"Poland\"\>", 
   ",", "\<\"Portugal\"\>", ",", "\<\"Puerto_Rico\"\>", ",", "\<\"Qatar\"\>", 
   ",", "\<\"Romania\"\>", ",", "\<\"Russia\"\>", ",", "\<\"Rwanda\"\>", 
   ",", "\<\"Saint_Kitts_and_Nevis\"\>", ",", "\<\"Saint_Lucia\"\>", 
   ",", "\<\"Saint_Vincent_and_the_Grenadines\"\>", ",", "\<\"San_Marino\"\>",
    ",", "\<\"Sao_Tome_and_Principe\"\>", ",", "\<\"Saudi_Arabia\"\>", 
   ",", "\<\"Senegal\"\>", ",", "\<\"Serbia\"\>", ",", "\<\"Seychelles\"\>", 
   ",", "\<\"Sierra_Leone\"\>", ",", "\<\"Singapore\"\>", 
   ",", "\<\"Sint_Maarten\"\>", ",", "\<\"Slovakia\"\>", 
   ",", "\<\"Slovenia\"\>", ",", "\<\"Solomon_Islands\"\>", 
   ",", "\<\"Somalia\"\>", ",", "\<\"South_Africa\"\>", 
   ",", "\<\"South_Korea\"\>", ",", "\<\"South_Sudan\"\>", 
   ",", "\<\"Spain\"\>", ",", "\<\"Sri_Lanka\"\>", ",", "\<\"Sudan\"\>", 
   ",", "\<\"Suriname\"\>", ",", "\<\"Sweden\"\>", ",", "\<\"Switzerland\"\>",
    ",", "\<\"Syria\"\>", ",", "\<\"Taiwan\"\>", ",", "\<\"Tajikistan\"\>", 
   ",", "\<\"Thailand\"\>", ",", "\<\"Timor_Leste\"\>", ",", "\<\"Togo\"\>", 
   ",", "\<\"Trinidad_and_Tobago\"\>", ",", "\<\"Tunisia\"\>", 
   ",", "\<\"Turkey\"\>", ",", "\<\"Turks_and_Caicos_islands\"\>", 
   ",", "\<\"Uganda\"\>", ",", "\<\"Ukraine\"\>", 
   ",", "\<\"United_Arab_Emirates\"\>", ",", "\<\"United_Kingdom\"\>", 
   ",", "\<\"United_Republic_of_Tanzania\"\>", 
   ",", "\<\"United_States_of_America\"\>", 
   ",", "\<\"United_States_Virgin_Islands\"\>", ",", "\<\"Uruguay\"\>", 
   ",", "\<\"Uzbekistan\"\>", ",", "\<\"Vanuatu\"\>", 
   ",", "\<\"Venezuela\"\>", ",", "\<\"Vietnam\"\>", 
   ",", "\<\"Western_Sahara\"\>", ",", "\<\"Yemen\"\>", ",", "\<\"Zambia\"\>",
    ",", "\<\"Zimbabwe\"\>"}], "}"}]], "Output",
 CellChangeTimes->CompressedData["
1:eJxTTMoPSmVkYGDQBWKDE1f0K6PfOL4zZDQD0ddfzd1bA6QP3GFkqAXS8+K+
rgDRfHqvN4HoPYtKdoLoECelQyA64fnmYyB6g2L6WRB99/w0tjog/SUjmg9E
Tz46UwhEf5slZA6ib6Vc6ATRbfuf94LogCebp4LoovxfttdB9rL3ud0EqVtw
KRREL560MAVEu2y3bgLRAYyWnSC6b1HGZxAdMoch7BaQDqtXPecT88bxyIfL
KguA9M99s53PAOkbbmLtpbFvHL0slgUvAtIb1ppNWQGkfYLkOr4C6cm1C8I8
4t44Rn1TapwBpL1339TKi3/jeEjSIBpEK0/idxRMeuPYPV1cUghIr7rWZC8K
pJV+lt4D0VqurgayQNpNxUDxavobx30RzokKuUBxM+dsEL07X7UURAMAFcm0
fQ==
  "],
 CellLabel->"Out[58]=",ExpressionUUID->"80ae09b5-1003-45c0-876b-dafc36be11b5"]
}, Open  ]],

Cell[CellGroupData[{

Cell[BoxData[
 RowBox[{"Length", "@", "countrynames"}]], "Input",
 CellChangeTimes->{{3.805806286885344*^9, 3.805806296181902*^9}, {
  3.8060620688886557`*^9, 3.8060620721363497`*^9}},
 CellLabel->"In[59]:=",ExpressionUUID->"8e08a438-a274-423e-9d8b-cfa09b043dbd"],

Cell[BoxData["212"], "Output",
 CellChangeTimes->{3.805806297069502*^9, 3.805812336535111*^9, 
  3.805989671835279*^9, 3.806054851579666*^9, 3.806062072958733*^9, 
  3.806062602124305*^9, 3.807358023748102*^9, 3.8081297584202414`*^9, 
  3.815310254409197*^9},
 CellLabel->"Out[59]=",ExpressionUUID->"2f369a65-63bf-472e-a6c0-2dce1959e0e2"]
}, Open  ]],

Cell[CellGroupData[{

Cell["Sample simulation -- U.S.", "Subsubsection",
 CellChangeTimes->{{3.8056263050144176`*^9, 3.805626308700079*^9}, {
  3.80562717349751*^9, 
  3.805627177152671*^9}},ExpressionUUID->"10171da5-db40-4bff-afb4-\
4d85f403e05b"],

Cell[BoxData[
 RowBox[{
  RowBox[{"USData", "=", 
   RowBox[{"FirstCase", "[", 
    RowBox[{
     RowBox[{
      RowBox[{"EpidemicCMEData", "[", "]"}], "[", "GlobalData", "]"}], ",", 
     RowBox[{"{", 
      RowBox[{"\"\<United_States_of_America\>\"", ",", "___"}], "}"}]}], 
    "]"}]}], ";"}]], "Input",
 CellChangeTimes->{{3.8157401742223883`*^9, 3.815740184148505*^9}},
 CellLabel->
  "In[354]:=",ExpressionUUID->"ea2e022d-2c64-4e05-b847-1f4395ac29af"],

Cell[CellGroupData[{

Cell[BoxData[
 RowBox[{
  RowBox[{"EpidemicCMEReport", "[", 
   RowBox[{"ImageSize", "\[Rule]", "Medium"}], "]"}], "[", 
  RowBox[{
   RowBox[{"EpidemicCME", "[", "]"}], "[", 
   RowBox[{"FirstCase", "[", 
    RowBox[{
     RowBox[{
      RowBox[{"EpidemicCMEData", "[", "]"}], "[", "GlobalData", "]"}], ",", 
     RowBox[{"{", 
      RowBox[{"\"\<United_States_of_America\>\"", ",", "___"}], "}"}]}], 
    "]"}], "]"}], "]"}]], "Input",
 CellChangeTimes->{{3.805368555561713*^9, 3.805368582426392*^9}, {
   3.80553817204039*^9, 3.80553818748698*^9}, {3.8058904791784277`*^9, 
   3.8058904963678913`*^9}, {3.8059727841817617`*^9, 3.805972798263792*^9}, {
   3.8059735017574797`*^9, 3.805973515140416*^9}, 3.806062132327036*^9, {
   3.806246806679631*^9, 3.806246813480413*^9}, {3.8064902242740517`*^9, 
   3.806490228251834*^9}, {3.806490281247108*^9, 3.806490318391993*^9}, {
   3.806490362916399*^9, 3.806490371339999*^9}, {3.80649044710229*^9, 
   3.80649051021174*^9}, 3.806493144688006*^9, {3.806833211863196*^9, 
   3.8068332370756617`*^9}, {3.806833310204597*^9, 3.806833318129637*^9}, {
   3.807187429909437*^9, 3.807187433640794*^9}, {3.80718749773742*^9, 
   3.807187504251264*^9}, 3.8071887999503193`*^9, {3.807443063398822*^9, 
   3.8074430709596567`*^9}, 3.8155816153877573`*^9, {3.81574025265097*^9, 
   3.815740277579267*^9}, {3.815740319973385*^9, 3.8157403377443867`*^9}, 
   3.815740811630657*^9, {3.815740846234323*^9, 3.815740875727915*^9}},
 CellLabel->
  "In[368]:=",ExpressionUUID->"705acf88-cd26-4815-9308-6c6c4c41c67d"],

Cell[BoxData[
 TagBox[GridBox[{
    {
     TagBox[
      TagBox[GridBox[{
         {"\<\"United_States_of_America\"\>"},
         {"\<\"2019-12-31 to 2020-11-25\"\>"},
         {
          TemplateBox[{", ", "\", \"", 
            RowBox[{
              FractionBox[
               InterpretationBox[
                StyleBox["\"1\"", ShowStringCharacters -> False], 1, Editable -> 
                False], 
               RowBox[{"d", "+", "m"}]], "\[Rule]", 
              InterpretationBox[
               StyleBox["\"11.867\"", ShowStringCharacters -> False], 
               11.867136600154343`, AutoDelete -> True]}], 
            RowBox[{
              FractionBox["d", 
               RowBox[{"d", "+", "m"}]], "\[Rule]", 
              InterpretationBox[
               StyleBox["\"0.002\"", ShowStringCharacters -> False], 
               0.0024281326934206516`, AutoDelete -> True]}], 
            RowBox[{
              FractionBox[
               RowBox[{"r", "[", 
                 InterpretationBox[
                  StyleBox["\"0\"", ShowStringCharacters -> False], 0, 
                  Editable -> False], "]"}], 
               RowBox[{"d", "+", "m"}]], "\[Rule]", 
              InterpretationBox[
               StyleBox["\"2.258\"", ShowStringCharacters -> False], 
               2.2584717569357333`, AutoDelete -> True]}], 
            RowBox[{
              RowBox[{
                InterpretationBox[
                 StyleBox["\"1\"", ShowStringCharacters -> False], 1, 
                 Editable -> False], "-", 
                FractionBox[
                 RowBox[{"d", "+", "m"}], 
                 RowBox[{"r", "[", 
                   InterpretationBox[
                    StyleBox["\"0\"", ShowStringCharacters -> False], 0, 
                    Editable -> False], "]"}]]}], "\[Rule]", 
              InterpretationBox[
               StyleBox["\"0.557\"", ShowStringCharacters -> False], 
               0.5572227118054434, AutoDelete -> True]}], 
            RowBox[{"b", "\[Rule]", 
              InterpretationBox[
               StyleBox["\"0.103\"", ShowStringCharacters -> False], 
               0.10276106076272389`, AutoDelete -> True]}], 
            RowBox[{"population", "\[Rule]", 
              InterpretationBox[
               StyleBox["\"329064917\"", ShowStringCharacters -> False], 
               329064917, Editable -> False]}], 
            RowBox[{"popweight", "\[Rule]", 
              InterpretationBox[
               StyleBox["\"0.043\"", ShowStringCharacters -> False], 
               0.04290149020331477, AutoDelete -> True]}], 
            RowBox[{"totinfections", "\[Rule]", 
              InterpretationBox[
               StyleBox[
                RowBox[{"\"1.259\"", "\[Times]", 
                  SuperscriptBox["10", "\"7\""]}], ShowStringCharacters -> 
                False], 1.2591165*^7, AutoDelete -> True]}], 
            RowBox[{"infweight", "\[Rule]", 
              InterpretationBox[
               StyleBox["\"0.210\"", ShowStringCharacters -> False], 
               0.21027372851817983`, AutoDelete -> True]}]},
           "RowWithSeparators"]},
         {
          TemplateBox[{", ", "\", \"", 
            RowBox[{"k", "\[Rule]", 
              FractionBox[
               InterpretationBox[
                StyleBox["\"1\"", ShowStringCharacters -> False], 1, Editable -> 
                False], 
               InterpretationBox[
                StyleBox["\"10\"", ShowStringCharacters -> False], 10, 
                Editable -> False]]}], 
            RowBox[{"\[Gamma]", "\[Rule]", 
              InterpretationBox[
               StyleBox["\"1000\"", ShowStringCharacters -> False], 1000, 
               Editable -> False]}], 
            RowBox[{"addedconstraints", "\[Rule]", 
              RowBox[{"{", "}"}]}], 
            RowBox[{"supportwidth", "\[Rule]", 
              InterpretationBox[
               StyleBox["\"3\"", ShowStringCharacters -> False], 3, Editable -> 
               False]}], 
            RowBox[{"M", "\[Rule]", 
              InterpretationBox[
               StyleBox["\"3\"", ShowStringCharacters -> False], 3, Editable -> 
               False]}]},
           "RowWithSeparators"]},
         {"\<\"\"\>"}
        },
        DefaultBaseStyle->"Column",
        GridBoxAlignment->{"Columns" -> {{Center}}},
        GridBoxItemSize->{
         "Columns" -> {{Automatic}}, "Rows" -> {{Automatic}}}],
       "Column"],
      NumberForm[#, {12, 3}]& ], "\[SpanFromLeft]"},
    {
     TemplateBox[{
       GraphicsBox[{{}, 
         GraphicsComplexBox[CompressedData["
1:eJzsfXlYzd279y4RIpnKbJciSYpkTB8KFZLmud081x5KhKcdkigyZi5TZiVT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          
          "], {{{}, {}, {}, {
             Hue[0.9060679774997897, 0.6, 0.6], 
             Directive[
              PointSize[0.004583333333333334], 
              AbsoluteThickness[1.6], 
              RGBColor[1, 0, 0]], 
             LineBox[CompressedData["
1:eJwl0He8jmUYB/DnKDOJiIiKQojsjEplln3szbHnsfc49jjH3ntnbw0zoqlQ
yiqzUpGGEmXke3/88X1/13vfz+d9ftebMy4+tltMFEVxPqpRnRrUpBa1iaUO
dalHfRrQkEY0pglNaUZzWtCSVjH3f7s1bWhLO9rTgY50ojNd6EooFE93etCT
XvSmD33pR38GMJBBDGYIQxlGAsMZwUhGMZoxjGUc45lAIklMZBKTmcJUpjGd
GcxkFrOZw1zmMZ8FLGQRi1nCUpaxnBWs5C1WsZo1rGUd69nARjaxmS1sZRvb
eZt3eJf32MFOdrGbPezlffaxnw84wEE+5CM+5hM+5TMO8TlfcJgjHOVLvuIY
X/MNxznBSU5xmm/5jjOc5RznucBFvucHfuQSP/Ezv4T/IWUUXQ77yyvyV67y
G7/zR9jf3Z/yWtjb/Jf8m+v8w42wt/Ob8t+wr/k/eSvsa74t73CX/4mSRVEM
yXiAB0lOClKSitSk4SHS8jDpeIT0ZOBRMpKJx8hMFh4nK9l4guxc1iOHfJKr
5qfk0+QkF89w3fmzMjc3zXlkXp4jH/kpwPMUpBAvUJgiFA3dU0VRsdBdFpcl
KMmLlAqdnZcOnWUZWZaXeJlXKMeroaf710JH+bosTwUqUil0cl5ZVuGN0Mn3
N2VVqlGdGtSkVujgvnboIGNlHepSj/o0oCGNaEwTmoZ3eb5ZeI9sLlvQklbE
0Zo2tKUd7elARzrRmS50pRvxdKcHPelFb/rQl370ZwADGcRghjCUYSQwnBGM
ZBSjGcNYxjGeCSSSxEQmMZkpTGUa05nBTGZxD6xFr9E=
              "]]}, {}, {
             Hue[0.37820393249936934`, 0.6, 0.6], 
             Directive[
              PointSize[0.004583333333333334], 
              AbsoluteThickness[1.6], 
              RGBColor[1, 0.5, 0]], 
             LineBox[CompressedData["
1:eJwV0nl8z3UcwPHv7DLGHMOcM3OFSrqjOx06lJDuqBRChw5UKt0lHZN00V1S
Kt2nylGSlCMKlfva2AybY3q+/3ju9f28f7/Htsf38y4YMLzXsJQkSYr8WJ2a
JGtYyzrWs4GNbGIzW9hKMSVsYzullLGDcnayi91UUMke9rKP/VRxgCQtSVKo
RipppJNBJtXJogY1yaYWtcmhDnWpR31yaUBDGpFHY5rQlGY0pwX5tKSAVhTS
mja0pR3tOYgOdKQTB3MIh9KZw+jC4RzBkRzF0RzDsRzHg+lJ0lUf1W76uB6v
J3AiJ3Eyp3Aqp9Gd0zmDMzmLHpzNOZzLefTkfC6gFxfSmz687e/01al6kfbj
Yi7hUi7jcj72+RV6JVfxuXN/HcDVXMO1zDQfqNfxo+frdRCDGcIN/GI+VIex
wPNwvZGbuJlbWGo+Qm/lNv5yvl3vYCSj+M9stN7JWs936d2M4R62mN2rxXqf
lupY3aH36wPx3nmIh9lr/kjcAVWeH4t7YBxPkJ6RJOP1SZ4iy/lpfYYicpwn
6LNM5DlyzSZpnj6vL/AiL/Eyk8n32ZTYMX0ldkxfjd3S1/R13uBN3oo74524
M95lGu/Fbvn++7FTOl0/oJvnD2N/9COdEXcZ++P8iX7KZ3GfsTdmX+iXfBV7
4/y1fsO3fEdfs5n6PT/EHceemM2K3dDZ2l/nxD7oXP2Jn2MPnOfF/TOfX+Pe
zRbobyxkhPPv+geL4p6dF8cd65K4V12qfzLW8zJdHvvB33F3Zit0Jav4h/Fm
/8a+sJoJzmtiZ1jHJOf1uoGNbGKK2ebYIbbGHTgXawnb2B7v3qxUy2KnmO5c
rjvZxe54v2YVWsme2LF4t2b7dH/sWbxL5wOa2LkUqjHHLFXnaZrO13RdqBma
SXUWO2dpDZZ7rqnZ1KI2OdShLvWoTy4NaEgj8mhME5rSjOa0oMTvzNcybanl
WqAV2koLaU0b2lJl3k7bk5pph7UDHeN/du6k/wM2gdHV
              
              "]]}, {}, {}, {}, {}, {}, {}, {}, {}, {}, {}, {
             Directive[
              RGBColor[1, 0, 0], 
              Opacity[0.2]], 
             LineBox[{1, 1802}], 
             LineBox[{333, 1803}], 
             LineBox[{334, 1804}], 
             LineBox[{335, 1805}], 
             LineBox[{336, 1806}], 
             LineBox[{337, 1807}], 
             LineBox[{338, 1808}], 
             LineBox[{339, 1809}], 
             LineBox[{340, 1810}], 
             LineBox[{341, 1811}], 
             LineBox[{342, 1812}], 
             LineBox[{343, 1813}], 
             LineBox[{344, 1814}], 
             LineBox[{345, 1815}], 
             LineBox[{346, 1816}], 
             LineBox[{347, 1817}], 
             LineBox[{348, 1818}], 
             LineBox[{349, 1819}], 
             LineBox[{350, 1820}], 
             LineBox[{351, 1821}], 
             LineBox[{352, 1822}], 
             LineBox[{353, 1823}], 
             LineBox[{354, 1824}], 
             LineBox[{355, 1825}], 
             LineBox[{356, 1826}], 
             LineBox[{357, 1827}], 
             LineBox[{358, 1828}], 
             LineBox[{359, 1829}], 
             LineBox[{360, 1830}], 
             LineBox[{361, 1831}], 
             LineBox[{362, 1832}], 
             LineBox[{363, 1833}], 
             LineBox[{364, 1834}], 
             LineBox[{365, 1835}], 
             LineBox[{366, 1836}], 
             LineBox[{367, 1837}], 
             LineBox[{368, 1838}], 
             LineBox[{369, 1839}], 
             LineBox[{370, 1840}], 
             LineBox[{371, 1841}], 
             LineBox[{372, 1842}], 
             LineBox[{373, 1843}], 
             LineBox[{374, 1844}], 
             LineBox[{375, 1845}], 
             LineBox[{376, 1846}], 
             LineBox[{377, 1847}], 
             LineBox[{378, 1848}], 
             LineBox[{379, 1849}], 
             LineBox[{380, 1850}], 
             LineBox[{381, 1851}], 
             LineBox[{382, 1852}], 
             LineBox[{383, 1853}], 
             LineBox[{384, 1854}], 
             LineBox[{385, 1855}], 
             LineBox[{386, 1856}], 
             LineBox[{387, 1857}], 
             LineBox[{388, 1858}], 
             LineBox[{389, 1859}], 
             LineBox[{390, 1860}], 
             LineBox[{391, 1861}], 
             LineBox[{392, 1862}], 
             LineBox[{393, 1863}], 
             LineBox[{394, 1864}], 
             LineBox[{395, 1865}], 
             LineBox[{396, 1866}], 
             LineBox[{397, 1867}], 
             LineBox[{398, 1868}], 
             LineBox[{399, 1869}], 
             LineBox[{400, 1870}], 
             LineBox[{401, 1871}], 
             LineBox[{402, 1872}], 
             LineBox[{403, 1873}], 
             LineBox[{404, 1874}], 
             LineBox[{405, 1875}], 
             LineBox[{406, 1876}], 
             LineBox[{407, 1877}], 
             LineBox[{408, 1878}], 
             LineBox[{409, 1879}], 
             LineBox[{410, 1880}], 
             LineBox[{411, 1881}], 
             LineBox[{412, 1882}], 
             LineBox[{413, 1883}], 
             LineBox[{414, 1884}], 
             LineBox[{415, 1885}], 
             LineBox[{416, 1886}], 
             LineBox[{417, 1887}], 
             LineBox[{418, 1888}], 
             LineBox[{419, 1889}], 
             LineBox[{420, 1890}], 
             LineBox[{421, 1891}], 
             LineBox[{422, 1892}], 
             LineBox[{423, 1893}], 
             LineBox[{424, 1894}], 
             LineBox[{425, 1895}], 
             LineBox[{426, 1896}], 
             LineBox[{427, 1897}], 
             LineBox[{428, 1898}], 
             LineBox[{429, 1899}], 
             LineBox[{430, 1900}], 
             LineBox[{431, 1901}], 
             LineBox[{432, 1902}], 
             LineBox[{433, 1903}], 
             LineBox[{434, 1904}], 
             LineBox[{435, 1905}], 
             LineBox[{436, 1906}], 
             LineBox[{437, 1907}], 
             LineBox[{438, 1908}], 
             LineBox[{439, 1909}], 
             LineBox[{440, 1910}], 
             LineBox[{441, 1911}], 
             LineBox[{442, 1912}], 
             LineBox[{443, 1913}], 
             LineBox[{444, 1914}], 
             LineBox[{445, 1915}], 
             LineBox[{446, 1916}], 
             LineBox[{447, 1917}], 
             LineBox[{448, 1918}], 
             LineBox[{449, 1919}], 
             LineBox[{450, 1920}], 
             LineBox[{451, 1921}], 
             LineBox[{452, 1922}], 
             LineBox[{453, 1923}], 
             LineBox[{454, 1924}], 
             LineBox[{455, 1925}], 
             LineBox[{456, 1926}], 
             LineBox[{457, 1927}], 
             LineBox[{458, 1928}], 
             LineBox[{459, 1929}], 
             LineBox[{460, 1930}], 
             LineBox[{461, 1931}], 
             LineBox[{462, 1932}], 
             LineBox[{463, 1933}], 
             LineBox[{464, 1934}], 
             LineBox[{465, 1935}], 
             LineBox[{466, 1936}], 
             LineBox[{467, 1937}], 
             LineBox[{468, 1938}], 
             LineBox[{469, 1939}], 
             LineBox[{470, 1940}], 
             LineBox[{471, 1941}], 
             LineBox[{472, 1942}], 
             LineBox[{473, 1943}], 
             LineBox[{474, 1944}], 
             LineBox[{475, 1945}], 
             LineBox[{476, 1946}], 
             LineBox[{477, 1947}], 
             LineBox[{478, 1948}], 
             LineBox[{479, 1949}], 
             LineBox[{480, 1950}], 
             LineBox[{481, 1951}], 
             LineBox[{482, 1952}], 
             LineBox[{483, 1953}], 
             LineBox[{484, 1954}], 
             LineBox[{485, 1955}], 
             LineBox[{486, 1956}], 
             LineBox[{487, 1957}], 
             LineBox[{488, 1958}], 
             LineBox[{489, 1959}], 
             LineBox[{491, 1965}], 
             LineBox[{492, 1966}], 
             LineBox[{493, 1967}], 
             LineBox[{494, 1968}], 
             LineBox[{495, 1969}], 
             LineBox[{496, 1970}], 
             LineBox[{499, 1977}], 
             LineBox[{500, 1978}], 
             LineBox[{501, 1979}], 
             LineBox[{502, 1980}], 
             LineBox[{503, 1981}], 
             LineBox[{506, 1988}], 
             LineBox[{507, 1989}], 
             LineBox[{541, 2027}], 
             LineBox[{542, 2028}], 
             LineBox[{548, 2038}], 
             LineBox[{549, 2039}], 
             LineBox[{563, 2057}], 
             LineBox[{569, 2067}], 
             LineBox[{577, 2079}], 
             LineBox[{583, 2089}], 
             LineBox[{584, 2090}], 
             LineBox[{585, 2091}], 
             LineBox[{593, 2103}], 
             LineBox[{605, 2119}]}, {
             Directive[
              RGBColor[1, 0, 0], 
              Opacity[0.2]], 
             LineBox[{159, 1962}], 
             LineBox[{166, 1973}], 
             LineBox[{167, 1974}], 
             LineBox[{173, 1984}], 
             LineBox[{174, 1985}], 
             LineBox[{177, 1992}], 
             LineBox[{178, 1993}], 
             LineBox[{179, 1994}], 
             LineBox[{180, 1995}], 
             LineBox[{181, 1996}], 
             LineBox[{182, 1997}], 
             LineBox[{183, 1998}], 
             LineBox[{184, 1999}], 
             LineBox[{185, 2000}], 
             LineBox[{186, 2001}], 
             LineBox[{187, 2002}], 
             LineBox[{188, 2003}], 
             LineBox[{189, 2004}], 
             LineBox[{190, 2005}], 
             LineBox[{191, 2006}], 
             LineBox[{192, 2007}], 
             LineBox[{193, 2008}], 
             LineBox[{194, 2009}], 
             LineBox[{195, 2010}], 
             LineBox[{196, 2011}], 
             LineBox[{197, 2012}], 
             LineBox[{198, 2013}], 
             LineBox[{199, 2014}], 
             LineBox[{200, 2015}], 
             LineBox[{201, 2016}], 
             LineBox[{202, 2017}], 
             LineBox[{203, 2018}], 
             LineBox[{204, 2019}], 
             LineBox[{205, 2020}], 
             LineBox[{206, 2021}], 
             LineBox[{207, 2022}], 
             LineBox[{208, 2023}], 
             LineBox[{209, 2024}], 
             LineBox[{212, 2031}], 
             LineBox[{213, 2032}], 
             LineBox[{214, 2033}], 
             LineBox[{215, 2034}], 
             LineBox[{216, 2035}], 
             LineBox[{219, 2042}], 
             LineBox[{220, 2043}], 
             LineBox[{221, 2044}], 
             LineBox[{222, 2045}], 
             LineBox[{223, 2046}], 
             LineBox[{224, 2047}], 
             LineBox[{225, 2048}], 
             LineBox[{226, 2049}], 
             LineBox[{227, 2050}], 
             LineBox[{228, 2051}], 
             LineBox[{229, 2052}], 
             LineBox[{230, 2053}], 
             LineBox[{231, 2054}], 
             LineBox[{233, 2060}], 
             LineBox[{234, 2061}], 
             LineBox[{235, 2062}], 
             LineBox[{236, 2063}], 
             LineBox[{237, 2064}], 
             LineBox[{239, 2070}], 
             LineBox[{240, 2071}], 
             LineBox[{241, 2072}], 
             LineBox[{242, 2073}], 
             LineBox[{243, 2074}], 
             LineBox[{244, 2075}], 
             LineBox[{245, 2076}], 
             LineBox[{247, 2082}], 
             LineBox[{248, 2083}], 
             LineBox[{249, 2084}], 
             LineBox[{250, 2085}], 
             LineBox[{251, 2086}], 
             LineBox[{255, 2094}], 
             LineBox[{256, 2095}], 
             LineBox[{257, 2096}], 
             LineBox[{258, 2097}], 
             LineBox[{259, 2098}], 
             LineBox[{260, 2099}], 
             LineBox[{261, 2100}], 
             LineBox[{263, 2106}], 
             LineBox[{264, 2107}], 
             LineBox[{265, 2108}], 
             LineBox[{266, 2109}], 
             LineBox[{267, 2110}], 
             LineBox[{268, 2111}], 
             LineBox[{269, 2112}], 
             LineBox[{270, 2113}], 
             LineBox[{271, 2114}], 
             LineBox[{272, 2115}], 
             LineBox[{273, 2116}], 
             LineBox[{275, 2122}], 
             LineBox[{276, 2123}], 
             LineBox[{277, 2124}], 
             LineBox[{278, 2125}], 
             LineBox[{279, 2126}], 
             LineBox[{280, 2127}], 
             LineBox[{281, 2128}], 
             LineBox[{282, 2129}], 
             LineBox[{283, 2130}], 
             LineBox[{284, 2131}], 
             LineBox[{285, 2132}], 
             LineBox[{286, 2133}], 
             LineBox[{287, 2134}], 
             LineBox[{288, 2135}], 
             LineBox[{289, 2136}], 
             LineBox[{290, 2137}], 
             LineBox[{291, 2138}], 
             LineBox[{292, 2139}], 
             LineBox[{293, 2140}], 
             LineBox[{294, 2141}], 
             LineBox[{295, 2142}], 
             LineBox[{296, 2143}], 
             LineBox[{297, 2144}], 
             LineBox[{298, 2145}], 
             LineBox[{299, 2146}], 
             LineBox[{300, 2147}], 
             LineBox[{301, 2148}], 
             LineBox[{302, 2149}], 
             LineBox[{303, 2150}], 
             LineBox[{304, 2151}], 
             LineBox[{305, 2152}], 
             LineBox[{306, 2153}], 
             LineBox[{307, 2154}], 
             LineBox[{308, 2155}], 
             LineBox[{309, 2156}], 
             LineBox[{310, 2157}], 
             LineBox[{311, 2158}], 
             LineBox[{312, 2159}], 
             LineBox[{313, 2160}], 
             LineBox[{314, 2161}], 
             LineBox[{315, 2162}], 
             LineBox[{316, 2163}], 
             LineBox[{317, 2164}], 
             LineBox[{318, 2165}], 
             LineBox[{319, 2166}], 
             LineBox[{320, 2167}], 
             LineBox[{321, 2168}], 
             LineBox[{322, 2169}], 
             LineBox[{323, 2170}], 
             LineBox[{324, 2171}], 
             LineBox[{325, 2172}], 
             LineBox[{326, 2173}], 
             LineBox[{327, 2174}], 
             LineBox[{328, 2175}], 
             LineBox[{329, 2176}], 
             LineBox[{330, 2177}], 
             
             LineBox[{331, 
              2178}]}, {}, {}, {}, {}, {}, {}, {}, {}, {}, {}, {}, {}, {
             Directive[
              RGBColor[1, 0.5, 0], 
              Opacity[0.2]], 
             LineBox[{663, 1325}], 
             LineBox[{995, 1326}], 
             LineBox[{996, 1327}], 
             LineBox[{997, 1328}], 
             LineBox[{998, 1329}], 
             LineBox[{999, 1330}], 
             LineBox[{1000, 1331}], 
             LineBox[{1001, 1332}], 
             LineBox[{1002, 1333}], 
             LineBox[{1003, 1334}], 
             LineBox[{1004, 1335}], 
             LineBox[{1005, 1336}], 
             LineBox[{1006, 1337}], 
             LineBox[{1007, 1338}], 
             LineBox[{1008, 1339}], 
             LineBox[{1009, 1340}], 
             LineBox[{1010, 1341}], 
             LineBox[{1011, 1342}], 
             LineBox[{1012, 1343}], 
             LineBox[{1013, 1344}], 
             LineBox[{1014, 1345}], 
             LineBox[{1015, 1346}], 
             LineBox[{1016, 1347}], 
             LineBox[{1017, 1348}], 
             LineBox[{1018, 1349}], 
             LineBox[{1019, 1350}], 
             LineBox[{1020, 1351}], 
             LineBox[{1021, 1352}], 
             LineBox[{1022, 1353}], 
             LineBox[{1023, 1354}], 
             LineBox[{1024, 1355}], 
             LineBox[{1025, 1356}], 
             LineBox[{1026, 1357}], 
             LineBox[{1027, 1358}], 
             LineBox[{1028, 1359}], 
             LineBox[{1029, 1360}], 
             LineBox[{1030, 1361}], 
             LineBox[{1031, 1362}], 
             LineBox[{1032, 1363}], 
             LineBox[{1033, 1364}], 
             LineBox[{1034, 1365}], 
             LineBox[{1035, 1366}], 
             LineBox[{1036, 1367}], 
             LineBox[{1037, 1368}], 
             LineBox[{1038, 1369}], 
             LineBox[{1039, 1370}], 
             LineBox[{1040, 1371}], 
             LineBox[{1041, 1372}], 
             LineBox[{1042, 1373}], 
             LineBox[{1043, 1374}], 
             LineBox[{1044, 1375}], 
             LineBox[{1045, 1376}], 
             LineBox[{1046, 1377}], 
             LineBox[{1047, 1378}], 
             LineBox[{1048, 1379}], 
             LineBox[{1049, 1380}], 
             LineBox[{1050, 1381}], 
             LineBox[{1051, 1382}], 
             LineBox[{1052, 1383}], 
             LineBox[{1053, 1384}], 
             LineBox[{1054, 1385}], 
             LineBox[{1055, 1386}], 
             LineBox[{1056, 1387}], 
             LineBox[{1057, 1388}], 
             LineBox[{1058, 1389}], 
             LineBox[{1059, 1390}], 
             LineBox[{1060, 1391}], 
             LineBox[{1061, 1392}], 
             LineBox[{1062, 1393}], 
             LineBox[{1063, 1394}], 
             LineBox[{1064, 1395}], 
             LineBox[{1065, 1396}], 
             LineBox[{1066, 1397}], 
             LineBox[{1067, 1398}], 
             LineBox[{1068, 1399}], 
             LineBox[{1069, 1400}], 
             LineBox[{1070, 1401}], 
             LineBox[{1071, 1402}], 
             LineBox[{1072, 1403}], 
             LineBox[{1073, 1404}], 
             LineBox[{1074, 1405}], 
             LineBox[{1075, 1406}], 
             LineBox[{1076, 1407}], 
             LineBox[{1077, 1408}], 
             LineBox[{1078, 1409}], 
             LineBox[{1079, 1410}], 
             LineBox[{1080, 1411}], 
             LineBox[{1081, 1412}], 
             LineBox[{1082, 1413}], 
             LineBox[{1084, 1419}], 
             LineBox[{1110, 1449}], 
             LineBox[{1118, 1461}], 
             LineBox[{1119, 1462}], 
             LineBox[{1120, 1463}], 
             LineBox[{1126, 1473}], 
             LineBox[{1127, 1474}], 
             LineBox[{1133, 1484}], 
             LineBox[{1134, 1485}], 
             LineBox[{1140, 1495}], 
             LineBox[{1141, 1496}], 
             LineBox[{1142, 1497}], 
             LineBox[{1147, 1506}], 
             LineBox[{1148, 1507}], 
             LineBox[{1153, 1516}], 
             LineBox[{1155, 1522}], 
             LineBox[{1161, 1532}], 
             LineBox[{1162, 1533}], 
             LineBox[{1167, 1542}], 
             LineBox[{1168, 1543}], 
             LineBox[{1169, 1544}], 
             LineBox[{1173, 1552}], 
             LineBox[{1174, 1553}], 
             LineBox[{1175, 1554}], 
             LineBox[{1176, 1555}], 
             LineBox[{1178, 1561}], 
             LineBox[{1179, 1562}], 
             LineBox[{1180, 1563}], 
             LineBox[{1181, 1564}], 
             LineBox[{1182, 1565}], 
             LineBox[{1183, 1566}], 
             LineBox[{1185, 1572}], 
             LineBox[{1187, 1578}], 
             LineBox[{1188, 1579}], 
             LineBox[{1189, 1580}], 
             LineBox[{1190, 1581}], 
             LineBox[{1191, 1582}], 
             LineBox[{1192, 1583}], 
             LineBox[{1193, 1584}], 
             LineBox[{1194, 1585}], 
             LineBox[{1195, 1586}], 
             LineBox[{1196, 1587}], 
             LineBox[{1197, 1588}], 
             LineBox[{1199, 1594}], 
             LineBox[{1200, 1595}], 
             LineBox[{1202, 1601}], 
             LineBox[{1203, 1602}], 
             LineBox[{1204, 1603}], 
             LineBox[{1209, 1612}], 
             LineBox[{1210, 1613}], 
             LineBox[{1211, 1614}], 
             LineBox[{1216, 1623}], 
             LineBox[{1217, 1624}], 
             LineBox[{1218, 1625}], 
             LineBox[{1219, 1626}], 
             LineBox[{1221, 1632}], 
             LineBox[{1223, 1638}], 
             LineBox[{1224, 1639}], 
             LineBox[{1225, 1640}], 
             LineBox[{1230, 1649}], 
             LineBox[{1231, 1650}], 
             LineBox[{1232, 1651}], 
             LineBox[{1236, 1659}], 
             LineBox[{1238, 1665}], 
             LineBox[{1239, 1666}], 
             LineBox[{1244, 1675}], 
             LineBox[{1245, 1676}], 
             LineBox[{1246, 1677}], 
             LineBox[{1247, 1678}], 
             LineBox[{1251, 1686}], 
             LineBox[{1252, 1687}], 
             LineBox[{1253, 1688}], 
             LineBox[{1258, 1697}], 
             LineBox[{1259, 1698}], 
             LineBox[{1260, 1699}], 
             LineBox[{1265, 1708}], 
             LineBox[{1266, 1709}], 
             LineBox[{1267, 1710}], 
             LineBox[{1272, 1719}], 
             LineBox[{1273, 1720}], 
             LineBox[{1274, 1721}], 
             LineBox[{1275, 1722}], 
             LineBox[{1279, 1730}], 
             LineBox[{1280, 1731}], 
             LineBox[{1281, 1732}], 
             LineBox[{1282, 1733}], 
             LineBox[{1284, 1739}], 
             LineBox[{1286, 1745}], 
             LineBox[{1287, 1746}], 
             LineBox[{1288, 1747}], 
             LineBox[{1291, 1754}], 
             LineBox[{1292, 1755}], 
             LineBox[{1293, 1756}], 
             LineBox[{1294, 1757}], 
             LineBox[{1295, 1758}], 
             LineBox[{1296, 1759}], 
             LineBox[{1297, 1760}], 
             LineBox[{1298, 1761}], 
             LineBox[{1299, 1762}], 
             LineBox[{1300, 1763}], 
             LineBox[{1301, 1764}], 
             LineBox[{1302, 1765}], 
             LineBox[{1303, 1766}], 
             LineBox[{1304, 1767}], 
             LineBox[{1305, 1768}], 
             LineBox[{1306, 1769}], 
             LineBox[{1307, 1770}], 
             LineBox[{1308, 1771}], 
             LineBox[{1309, 1772}], 
             LineBox[{1310, 1773}], 
             LineBox[{1312, 1779}], 
             LineBox[{1314, 1785}], 
             LineBox[{1315, 1786}], 
             LineBox[{1316, 1787}], 
             LineBox[{1317, 1788}], 
             LineBox[{1318, 1789}], 
             LineBox[{1321, 1796}], 
             LineBox[{1322, 1797}], 
             LineBox[{1323, 1798}]}, {
             Directive[
              RGBColor[1, 0.5, 0], 
              Opacity[0.2]], 
             LineBox[{752, 1416}], 
             LineBox[{754, 1422}], 
             LineBox[{755, 1423}], 
             LineBox[{756, 1424}], 
             LineBox[{757, 1425}], 
             LineBox[{758, 1426}], 
             LineBox[{759, 1427}], 
             LineBox[{760, 1428}], 
             LineBox[{761, 1429}], 
             LineBox[{762, 1430}], 
             LineBox[{763, 1431}], 
             LineBox[{764, 1432}], 
             LineBox[{765, 1433}], 
             LineBox[{766, 1434}], 
             LineBox[{767, 1435}], 
             LineBox[{768, 1436}], 
             LineBox[{769, 1437}], 
             LineBox[{770, 1438}], 
             LineBox[{771, 1439}], 
             LineBox[{772, 1440}], 
             LineBox[{773, 1441}], 
             LineBox[{774, 1442}], 
             LineBox[{775, 1443}], 
             LineBox[{776, 1444}], 
             LineBox[{777, 1445}], 
             LineBox[{778, 1446}], 
             LineBox[{780, 1452}], 
             LineBox[{781, 1453}], 
             LineBox[{782, 1454}], 
             LineBox[{783, 1455}], 
             LineBox[{784, 1456}], 
             LineBox[{785, 1457}], 
             LineBox[{786, 1458}], 
             LineBox[{790, 1466}], 
             LineBox[{791, 1467}], 
             LineBox[{792, 1468}], 
             LineBox[{793, 1469}], 
             LineBox[{794, 1470}], 
             LineBox[{797, 1477}], 
             LineBox[{798, 1478}], 
             LineBox[{799, 1479}], 
             LineBox[{800, 1480}], 
             LineBox[{801, 1481}], 
             LineBox[{804, 1488}], 
             LineBox[{805, 1489}], 
             LineBox[{806, 1490}], 
             LineBox[{807, 1491}], 
             LineBox[{808, 1492}], 
             LineBox[{812, 1500}], 
             LineBox[{813, 1501}], 
             LineBox[{814, 1502}], 
             LineBox[{815, 1503}], 
             LineBox[{818, 1510}], 
             LineBox[{819, 1511}], 
             LineBox[{820, 1512}], 
             LineBox[{821, 1513}], 
             LineBox[{823, 1519}], 
             LineBox[{825, 1525}], 
             LineBox[{826, 1526}], 
             LineBox[{827, 1527}], 
             LineBox[{828, 1528}], 
             LineBox[{829, 1529}], 
             LineBox[{832, 1536}], 
             LineBox[{833, 1537}], 
             LineBox[{834, 1538}], 
             LineBox[{835, 1539}], 
             LineBox[{839, 1547}], 
             LineBox[{840, 1548}], 
             LineBox[{841, 1549}], 
             LineBox[{846, 1558}], 
             LineBox[{853, 1569}], 
             LineBox[{855, 1575}], 
             LineBox[{867, 1591}], 
             LineBox[{870, 1598}], 
             LineBox[{874, 1606}], 
             LineBox[{875, 1607}], 
             LineBox[{876, 1608}], 
             LineBox[{877, 1609}], 
             LineBox[{881, 1617}], 
             LineBox[{882, 1618}], 
             LineBox[{883, 1619}], 
             LineBox[{884, 1620}], 
             LineBox[{889, 1629}], 
             LineBox[{891, 1635}], 
             LineBox[{895, 1643}], 
             LineBox[{896, 1644}], 
             LineBox[{897, 1645}], 
             LineBox[{898, 1646}], 
             LineBox[{902, 1654}], 
             LineBox[{903, 1655}], 
             LineBox[{904, 1656}], 
             LineBox[{906, 1662}], 
             LineBox[{909, 1669}], 
             LineBox[{910, 1670}], 
             LineBox[{911, 1671}], 
             LineBox[{912, 1672}], 
             LineBox[{917, 1681}], 
             LineBox[{918, 1682}], 
             LineBox[{919, 1683}], 
             LineBox[{923, 1691}], 
             LineBox[{924, 1692}], 
             LineBox[{925, 1693}], 
             LineBox[{926, 1694}], 
             LineBox[{930, 1702}], 
             LineBox[{931, 1703}], 
             LineBox[{932, 1704}], 
             LineBox[{933, 1705}], 
             LineBox[{937, 1713}], 
             LineBox[{938, 1714}], 
             LineBox[{939, 1715}], 
             LineBox[{940, 1716}], 
             LineBox[{945, 1725}], 
             LineBox[{946, 1726}], 
             LineBox[{947, 1727}], 
             LineBox[{952, 1736}], 
             LineBox[{954, 1742}], 
             LineBox[{958, 1750}], 
             LineBox[{959, 1751}], 
             LineBox[{980, 1776}], 
             LineBox[{982, 1782}], 
             LineBox[{988, 1792}], 
             LineBox[{989, 1793}], 
             LineBox[{993, 1801}]}}, {{
             Directive[
              PointSize[0.004583333333333334], 
              AbsoluteThickness[1.6], 
              RGBColor[1, 0, 0]], 
             PointBox[CompressedData["
1:eJwNxGlgDgQAANBviqxDKaUTK5FKB6V0CB1kUlbSpWMiOqyDSgnZhjHHhplz
lx3snm2Oscs22xwVOhw5KjpVlA7leD/eCwmPCBsVFAgEQhXZPBCIIprJTGEq
MUxjOrHMYCazmE0c8cxhLvNIYD6JLGAhi1jMEpaSRDIppJLGMtLJIJMslrOC
bHLIJY98CiikiJUUU0Ipq1jNGtZSxjrWU04FlVRRzQZqqKWOjdTTQCOb2MwW
tvIJn/IZ29jODj7nC77kK3ayi93s4Wv2so/9HOAbvuU7DnKI7/mBH/mJn/mF
w/zKb/zOEY7yB39yjL/4m3/4l+P8x/+c4CSnCAQHAkE04QzOpCnNOIvmBHM2
53Au59GC87mAllzIRbTiYi6hNZdyGZdzBVdyFW1oSztCuJpraM+1dKAj19GJ
67mBG+nMTdzMLdxKF7pyG7fTjTu4k+7cxd3cw7304D560ove3M8DPMhD9KEv
D9OPUPrzCAN4lMcYSBiP8wSDeJLBPMXTPMOzPMcQnucFXuQlwhnKywxjOK8w
gpG8ymu8zhuMIoI3eYu3eYfRjOFd3uN9xvIBHzKOjxjPBCbyMZOIJIpoJjOF
qcQwjenEMoOZzGI2ccQzh7nMI4H5JLKAhSxiMUtYShLJpJBKGstIJ4NMsljO
CrLJIZc88imgkCJWUkwJpaxiNWtYSxnrWE85FVRSRTUbqKGWOjZSTwONbGIz
WzgNtbW93g==
              "]]}, {}, {
             Directive[
              PointSize[0.004583333333333334], 
              AbsoluteThickness[1.6], 
              RGBColor[1, 0.5, 0]], 
             PointBox[CompressedData["
1:eJwNxGlgDgQAANBPqNgqFdUuM3PMjN33ZthsYxs7DNuwq5SOrVJIiaJylO7o
VI4uR7m76aZDlw46dJcOOSoR6v14L6qptbKlTSAQKFFIUCAQShjhRNCVSLoR
RXei6UFPetGbGPoQS1/i6Ed/4kkgkSSSSSGVNNLJIJMssskhlwHkMZBBDCaf
AoZQSBHFDGUYJZRSxnBGUE4FlVQxkmpGMZox1FBLHWMZx3jqaaCRJpo5l/OY
wPlcwEQu5CIu5hJaaOVSLuNyJnEFVzKZKUzlKqZxNdcwnWuZwUyu43pmMZsb
uJGbmMNc5jGfm7mFBdzKbdzOHdzJXdzNPSxkEfdyH/fzAA/yEIt5mEdYwlKW
sZxHeYzHeYInWcFKVrGap3iaNaxlHevZwEY28QzP8hzP8wIv8hKb2cLLvMKr
vMbrvMGbbGUbb/E27/Au23mP9/mAD/mIHXzMJ3zKZ+xkF5/zBV/yFbv5mm/4
lu/4nh/4kZ/4mT38wq/8xu/s5Q/2sZ8DHORP/uJvDvEPhznCvxzlGMf5j0Bw
INCGE2hLO9pzIidxMh3oSBDBnMKpnEYnTucMzqQzXTiLszmHEEIJI5wIuhJJ
N6LoTjQ96EkvehNDH2LpSxz96E88CSSSRDIppJJGOhlkkkU2OeQygDwGMojB
5FPAEAopopihDKOEUsoYzgjKqaCSKkZSzShGM4YaaqljLOMYTz0NNNJEM/8D
feaiRw==
              "]]}, {}}}], {{}, {}}}, {
        DisplayFunction -> Identity, DisplayFunction -> Identity, AspectRatio -> 
         NCache[GoldenRatio^(-1), 0.6180339887498948], Axes -> {True, True}, 
         AxesLabel -> {
           FormBox["\"Day\"", TraditionalForm], 
           FormBox["\"Infections, Deaths x 10\"", TraditionalForm]}, 
         AxesOrigin -> {0, 0}, DisplayFunction :> Identity, 
         Frame -> {{False, False}, {False, False}}, 
         FrameLabel -> {{None, None}, {None, None}}, 
         FrameTicks -> {{Automatic, Automatic}, {Automatic, Automatic}}, 
         GridLines -> {None, None}, GridLinesStyle -> Directive[
           GrayLevel[0.5, 0.4]], ImageSize -> Medium, 
         Method -> {
          "OptimizePlotMarkers" -> True, "OptimizePlotMarkers" -> True, 
           "CoordinatesToolOptions" -> {"DisplayFunction" -> ({
               Identity[
                Part[#, 1]], 
               Identity[
                Part[#, 2]]}& ), "CopiedValueFunction" -> ({
               Identity[
                Part[#, 1]], 
               Identity[
                Part[#, 2]]}& )}}, PlotLabel -> 
         FormBox["\"Infections, Deaths per capita\"", TraditionalForm], 
         PlotRange -> {{0, 331.}, {0, 0.0005959827069623468}}, 
         PlotRangeClipping -> True, PlotRangePadding -> {{
            Scaled[0.02], 
            Scaled[0.02]}, {
            Scaled[0.02], 
            Scaled[0.05]}}, Ticks -> {Automatic, Automatic}}], 
       FormBox[
        FormBox[
         TemplateBox[{
          "\"New Infections\"", "\"Model Reported New Infections\"", 
           "\"Deaths \[Times] 10\"", "\"Model Deaths \[Times] 10\""}, 
          "PointLegend", DisplayFunction -> (FormBox[
            StyleBox[
             StyleBox[
              PaneBox[
               TagBox[
                GridBox[{{
                   TagBox[
                    GridBox[{{
                    GraphicsBox[{{}, {
                    Directive[
                    EdgeForm[
                    Directive[
                    Opacity[0.3], 
                    GrayLevel[0]]], 
                    PointSize[0.5], 
                    AbsoluteThickness[1.6], 
                    RGBColor[1, 0, 0]], {
                    Directive[
                    EdgeForm[
                    Directive[
                    Opacity[0.3], 
                    GrayLevel[0]]], 
                    PointSize[0.5], 
                    AbsoluteThickness[1.6], 
                    RGBColor[1, 0, 0]], 
                    PointBox[
                    NCache[{
                    Scaled[{
                    Rational[1, 2], 
                    Rational[1, 2]}]}, {
                    Scaled[{0.5, 0.5}]}]]}}}, AspectRatio -> Full, 
                    ImageSize -> {10, 10}, PlotRangePadding -> None, 
                    ImagePadding -> Automatic, 
                    BaselinePosition -> (Scaled[0.1] -> Baseline)], #}, {
                    GraphicsBox[{{
                    Directive[
                    EdgeForm[
                    Directive[
                    Opacity[0.3], 
                    GrayLevel[0]]], 
                    PointSize[0.5], 
                    AbsoluteThickness[1.6], 
                    RGBColor[1, 0, 0]], {
                    LineBox[{{0, 10}, {20, 10}}]}}, {
                    Directive[
                    EdgeForm[
                    Directive[
                    Opacity[0.3], 
                    GrayLevel[0]]], 
                    PointSize[0.5], 
                    AbsoluteThickness[1.6], 
                    RGBColor[1, 0, 0]], {}}}, AspectRatio -> Full, 
                    ImageSize -> {20, 10}, PlotRangePadding -> None, 
                    ImagePadding -> Automatic, 
                    BaselinePosition -> (Scaled[0.1] -> Baseline)], #2}, {
                    GraphicsBox[{{}, {
                    Directive[
                    EdgeForm[
                    Directive[
                    Opacity[0.3], 
                    GrayLevel[0]]], 
                    PointSize[0.5], 
                    AbsoluteThickness[1.6], 
                    RGBColor[1, 0.5, 0]], {
                    Directive[
                    EdgeForm[
                    Directive[
                    Opacity[0.3], 
                    GrayLevel[0]]], 
                    PointSize[0.5], 
                    AbsoluteThickness[1.6], 
                    RGBColor[1, 0.5, 0]], 
                    PointBox[
                    NCache[{
                    Scaled[{
                    Rational[1, 2], 
                    Rational[1, 2]}]}, {
                    Scaled[{0.5, 0.5}]}]]}}}, AspectRatio -> Full, 
                    ImageSize -> {10, 10}, PlotRangePadding -> None, 
                    ImagePadding -> Automatic, 
                    BaselinePosition -> (Scaled[0.1] -> Baseline)], #3}, {
                    GraphicsBox[{{
                    Directive[
                    EdgeForm[
                    Directive[
                    Opacity[0.3], 
                    GrayLevel[0]]], 
                    PointSize[0.5], 
                    AbsoluteThickness[1.6], 
                    RGBColor[1, 0.5, 0]], {
                    LineBox[{{0, 10}, {20, 10}}]}}, {
                    Directive[
                    EdgeForm[
                    Directive[
                    Opacity[0.3], 
                    GrayLevel[0]]], 
                    PointSize[0.5], 
                    AbsoluteThickness[1.6], 
                    RGBColor[1, 0.5, 0]], {}}}, AspectRatio -> Full, 
                    ImageSize -> {20, 10}, PlotRangePadding -> None, 
                    ImagePadding -> Automatic, 
                    BaselinePosition -> (Scaled[0.1] -> Baseline)], #4}}, 
                    GridBoxAlignment -> {
                    "Columns" -> {Center, Left}, "Rows" -> {{Baseline}}}, 
                    AutoDelete -> False, 
                    GridBoxDividers -> {
                    "Columns" -> {{False}}, "Rows" -> {{False}}}, 
                    GridBoxItemSize -> {
                    "Columns" -> {{All}}, "Rows" -> {{All}}}, 
                    GridBoxSpacings -> {
                    "Columns" -> {{0.5}}, "Rows" -> {{0.8}}}], "Grid"]}}, 
                 GridBoxAlignment -> {
                  "Columns" -> {{Left}}, "Rows" -> {{Top}}}, AutoDelete -> 
                 False, GridBoxItemSize -> {
                  "Columns" -> {{Automatic}}, "Rows" -> {{Automatic}}}, 
                 GridBoxSpacings -> {"Columns" -> {{1}}, "Rows" -> {{0}}}], 
                "Grid"], Alignment -> Left, AppearanceElements -> None, 
               ImageMargins -> {{5, 5}, {5, 5}}, ImageSizeAction -> 
               "ResizeToFit"], LineIndent -> 0, StripOnInput -> False], {
             FontFamily -> "Arial"}, Background -> Automatic, StripOnInput -> 
             False], TraditionalForm]& ), 
          InterpretationFunction :> (RowBox[{"PointLegend", "[", 
             RowBox[{
               RowBox[{"{", 
                 RowBox[{
                   RowBox[{"Directive", "[", 
                    RowBox[{
                    RowBox[{"PointSize", "[", "0.004583333333333334`", "]"}], 
                    ",", 
                    RowBox[{"AbsoluteThickness", "[", "1.6`", "]"}], ",", 
                    InterpretationBox[
                    ButtonBox[
                    TooltipBox[
                    GraphicsBox[{{
                    GrayLevel[0], 
                    RectangleBox[{0, 0}]}, {
                    GrayLevel[0], 
                    RectangleBox[{1, -1}]}, {
                    RGBColor[1, 0, 0], 
                    RectangleBox[{0, -1}, {2, 1}]}}, DefaultBaseStyle -> 
                    "ColorSwatchGraphics", AspectRatio -> 1, Frame -> True, 
                    FrameStyle -> RGBColor[0.6666666666666666, 0., 0.], 
                    FrameTicks -> None, PlotRangePadding -> None, ImageSize -> 
                    Dynamic[{Automatic, 1.35 CurrentValue["FontCapHeight"]/
                    AbsoluteCurrentValue[Magnification]}]], 
                    StyleBox[
                    RowBox[{"RGBColor", "[", 
                    RowBox[{"1", ",", "0", ",", "0"}], "]"}], NumberMarks -> 
                    False]], Appearance -> None, BaseStyle -> {}, 
                    BaselinePosition -> Baseline, DefaultBaseStyle -> {}, 
                    ButtonFunction :> With[{Typeset`box$ = EvaluationBox[]}, 
                    If[
                    Not[
                    AbsoluteCurrentValue["Deployed"]], 
                    SelectionMove[Typeset`box$, All, Expression]; 
                    FrontEnd`Private`$ColorSelectorInitialAlpha = 1; 
                    FrontEnd`Private`$ColorSelectorInitialColor = 
                    RGBColor[1, 0, 0]; 
                    FrontEnd`Private`$ColorSelectorUseMakeBoxes = True; 
                    MathLink`CallFrontEnd[
                    FrontEnd`AttachCell[Typeset`box$, 
                    FrontEndResource["RGBColorValueSelector"], {
                    0, {Left, Bottom}}, {Left, Top}, 
                    "ClosingActions" -> {
                    "SelectionDeparture", "ParentChanged", 
                    "EvaluatorQuit"}]]]], BaseStyle -> Inherited, Evaluator -> 
                    Automatic, Method -> "Preemptive"], 
                    RGBColor[1, 0, 0], Editable -> False, Selectable -> 
                    False]}], "]"}], ",", 
                   RowBox[{"Directive", "[", 
                    RowBox[{
                    RowBox[{"PointSize", "[", "0.004583333333333334`", "]"}], 
                    ",", 
                    RowBox[{"AbsoluteThickness", "[", "1.6`", "]"}], ",", 
                    InterpretationBox[
                    ButtonBox[
                    TooltipBox[
                    GraphicsBox[{{
                    GrayLevel[0], 
                    RectangleBox[{0, 0}]}, {
                    GrayLevel[0], 
                    RectangleBox[{1, -1}]}, {
                    RGBColor[1, 0, 0], 
                    RectangleBox[{0, -1}, {2, 1}]}}, DefaultBaseStyle -> 
                    "ColorSwatchGraphics", AspectRatio -> 1, Frame -> True, 
                    FrameStyle -> RGBColor[0.6666666666666666, 0., 0.], 
                    FrameTicks -> None, PlotRangePadding -> None, ImageSize -> 
                    Dynamic[{Automatic, 1.35 CurrentValue["FontCapHeight"]/
                    AbsoluteCurrentValue[Magnification]}]], 
                    StyleBox[
                    RowBox[{"RGBColor", "[", 
                    RowBox[{"1", ",", "0", ",", "0"}], "]"}], NumberMarks -> 
                    False]], Appearance -> None, BaseStyle -> {}, 
                    BaselinePosition -> Baseline, DefaultBaseStyle -> {}, 
                    ButtonFunction :> With[{Typeset`box$ = EvaluationBox[]}, 
                    If[
                    Not[
                    AbsoluteCurrentValue["Deployed"]], 
                    SelectionMove[Typeset`box$, All, Expression]; 
                    FrontEnd`Private`$ColorSelectorInitialAlpha = 1; 
                    FrontEnd`Private`$ColorSelectorInitialColor = 
                    RGBColor[1, 0, 0]; 
                    FrontEnd`Private`$ColorSelectorUseMakeBoxes = True; 
                    MathLink`CallFrontEnd[
                    FrontEnd`AttachCell[Typeset`box$, 
                    FrontEndResource["RGBColorValueSelector"], {
                    0, {Left, Bottom}}, {Left, Top}, 
                    "ClosingActions" -> {
                    "SelectionDeparture", "ParentChanged", 
                    "EvaluatorQuit"}]]]], BaseStyle -> Inherited, Evaluator -> 
                    Automatic, Method -> "Preemptive"], 
                    RGBColor[1, 0, 0], Editable -> False, Selectable -> 
                    False]}], "]"}], ",", 
                   RowBox[{"Directive", "[", 
                    RowBox[{
                    RowBox[{"PointSize", "[", "0.004583333333333334`", "]"}], 
                    ",", 
                    RowBox[{"AbsoluteThickness", "[", "1.6`", "]"}], ",", 
                    InterpretationBox[
                    ButtonBox[
                    TooltipBox[
                    GraphicsBox[{{
                    GrayLevel[0], 
                    RectangleBox[{0, 0}]}, {
                    GrayLevel[0], 
                    RectangleBox[{1, -1}]}, {
                    RGBColor[1, 0.5, 0], 
                    RectangleBox[{0, -1}, {2, 1}]}}, DefaultBaseStyle -> 
                    "ColorSwatchGraphics", AspectRatio -> 1, Frame -> True, 
                    FrameStyle -> 
                    RGBColor[0.6666666666666666, 0.33333333333333337`, 0.], 
                    FrameTicks -> None, PlotRangePadding -> None, ImageSize -> 
                    Dynamic[{Automatic, 1.35 CurrentValue["FontCapHeight"]/
                    AbsoluteCurrentValue[Magnification]}]], 
                    StyleBox[
                    RowBox[{"RGBColor", "[", 
                    RowBox[{"1", ",", "0.5`", ",", "0"}], "]"}], NumberMarks -> 
                    False]], Appearance -> None, BaseStyle -> {}, 
                    BaselinePosition -> Baseline, DefaultBaseStyle -> {}, 
                    ButtonFunction :> With[{Typeset`box$ = EvaluationBox[]}, 
                    If[
                    Not[
                    AbsoluteCurrentValue["Deployed"]], 
                    SelectionMove[Typeset`box$, All, Expression]; 
                    FrontEnd`Private`$ColorSelectorInitialAlpha = 1; 
                    FrontEnd`Private`$ColorSelectorInitialColor = 
                    RGBColor[1, 0.5, 0]; 
                    FrontEnd`Private`$ColorSelectorUseMakeBoxes = True; 
                    MathLink`CallFrontEnd[
                    FrontEnd`AttachCell[Typeset`box$, 
                    FrontEndResource["RGBColorValueSelector"], {
                    0, {Left, Bottom}}, {Left, Top}, 
                    "ClosingActions" -> {
                    "SelectionDeparture", "ParentChanged", 
                    "EvaluatorQuit"}]]]], BaseStyle -> Inherited, Evaluator -> 
                    Automatic, Method -> "Preemptive"], 
                    RGBColor[1, 0.5, 0], Editable -> False, Selectable -> 
                    False]}], "]"}], ",", 
                   RowBox[{"Directive", "[", 
                    RowBox[{
                    RowBox[{"PointSize", "[", "0.004583333333333334`", "]"}], 
                    ",", 
                    RowBox[{"AbsoluteThickness", "[", "1.6`", "]"}], ",", 
                    InterpretationBox[
                    ButtonBox[
                    TooltipBox[
                    GraphicsBox[{{
                    GrayLevel[0], 
                    RectangleBox[{0, 0}]}, {
                    GrayLevel[0], 
                    RectangleBox[{1, -1}]}, {
                    RGBColor[1, 0.5, 0], 
                    RectangleBox[{0, -1}, {2, 1}]}}, DefaultBaseStyle -> 
                    "ColorSwatchGraphics", AspectRatio -> 1, Frame -> True, 
                    FrameStyle -> 
                    RGBColor[0.6666666666666666, 0.33333333333333337`, 0.], 
                    FrameTicks -> None, PlotRangePadding -> None, ImageSize -> 
                    Dynamic[{Automatic, 1.35 CurrentValue["FontCapHeight"]/
                    AbsoluteCurrentValue[Magnification]}]], 
                    StyleBox[
                    RowBox[{"RGBColor", "[", 
                    RowBox[{"1", ",", "0.5`", ",", "0"}], "]"}], NumberMarks -> 
                    False]], Appearance -> None, BaseStyle -> {}, 
                    BaselinePosition -> Baseline, DefaultBaseStyle -> {}, 
                    ButtonFunction :> With[{Typeset`box$ = EvaluationBox[]}, 
                    If[
                    Not[
                    AbsoluteCurrentValue["Deployed"]], 
                    SelectionMove[Typeset`box$, All, Expression]; 
                    FrontEnd`Private`$ColorSelectorInitialAlpha = 1; 
                    FrontEnd`Private`$ColorSelectorInitialColor = 
                    RGBColor[1, 0.5, 0]; 
                    FrontEnd`Private`$ColorSelectorUseMakeBoxes = True; 
                    MathLink`CallFrontEnd[
                    FrontEnd`AttachCell[Typeset`box$, 
                    FrontEndResource["RGBColorValueSelector"], {
                    0, {Left, Bottom}}, {Left, Top}, 
                    "ClosingActions" -> {
                    "SelectionDeparture", "ParentChanged", 
                    "EvaluatorQuit"}]]]], BaseStyle -> Inherited, Evaluator -> 
                    Automatic, Method -> "Preemptive"], 
                    RGBColor[1, 0.5, 0], Editable -> False, Selectable -> 
                    False]}], "]"}]}], "}"}], ",", 
               RowBox[{"{", 
                 RowBox[{#, ",", #2, ",", #3, ",", #4}], "}"}], ",", 
               RowBox[{"LegendMarkers", "\[Rule]", 
                 RowBox[{"{", 
                   RowBox[{
                    RowBox[{"{", 
                    RowBox[{"False", ",", "Automatic"}], "}"}], ",", 
                    RowBox[{"{", 
                    RowBox[{"False", ",", "Automatic"}], "}"}]}], "}"}]}], 
               ",", 
               RowBox[{"Joined", "\[Rule]", 
                 RowBox[{"{", 
                   RowBox[{"False", ",", "True", ",", "False", ",", "True"}], 
                   "}"}]}], ",", 
               RowBox[{"LabelStyle", "\[Rule]", 
                 RowBox[{"{", "}"}]}], ",", 
               RowBox[{"LegendLayout", "\[Rule]", "\"Column\""}]}], "]"}]& ), 
          Editable -> True], TraditionalForm], TraditionalForm]},
      "Legended",
      DisplayFunction->(GridBox[{{
          TagBox[
           ItemBox[
            PaneBox[
             TagBox[#, "SkipImageSizeLevel"], Alignment -> {Center, Baseline},
              BaselinePosition -> Baseline], DefaultBaseStyle -> "Labeled"], 
           "SkipImageSizeLevel"], 
          ItemBox[#2, DefaultBaseStyle -> "LabeledLabel"]}}, 
        GridBoxAlignment -> {"Columns" -> {{Center}}, "Rows" -> {{Center}}}, 
        AutoDelete -> False, GridBoxItemSize -> Automatic, 
        BaselinePosition -> {1, 1}]& ),
      Editable->True,
      InterpretationFunction->(RowBox[{"Legended", "[", 
         RowBox[{#, ",", 
           RowBox[{"Placed", "[", 
             RowBox[{#2, ",", "After"}], "]"}]}], "]"}]& )], 
     TemplateBox[{
       GraphicsBox[{{}, {{{}, {}, {
            Hue[0.67, 0.6, 0.6], 
            Directive[
             PointSize[0.004583333333333334], 
             AbsoluteThickness[1.6], 
             RGBColor[1, 0.5, 0]], 
            LineBox[CompressedData["
1:eJxdz0uulFUUBeAtLZqQ2KBBozTEGEJMoaLg6x4fPBSVEgVFRQ8ovoFSGMAe
Qg3hJE6ghrCHcBsM4AyhenaN0cTU93f+fGdlZWU/c/fh9XtHIuLqUxH//P/9
dgcHT/7689bxI+2/h7bvo/gYfhqfwCfxAj+LT+Hn8PP4ND6DX8BLfBa/iF/C
L+Nz+BX8Kj6PL+DX8Ov4Dfwmfgsf4LbvxPE2OY53yHG8S47jPXIcF8lxXCLH
cZkcxxVyHO+T4/iAHMdVchwfkuP4iBzHx+Q4rpHjWO274cSF4xP6OHHhuE4f
Jy4cn9LHiQvHZ/Rx4sJxgz5OXDhu0seJC8fn9HHiwvEFfZy4cNyijxMXji/p
48SF4yv6OHHh+Jo+Tlw4btPHiQvHN/Rx4sLxLX2cuHD0fS9wwx0nHrjwxHGH
fdxwx4kHLjxx3GUfN9xx4oELTxzfsY8b7jjxwIUnju/Zxw13nHjgwhPHPfZx
wx0nHrjwxPED+7jhjhMPXHji+JF93HDHiQcuPHH8xD5uuOPEAxeeOH5mHzfc
ceKBC08cv7CPG+448cCFJ45f2ccNd5x44MITx2/s44Y7Tjxw4YnjPvu44Y4T
D1x44njAPm6448QDF544HrKPG+448cCFJ471vo/hBV7ihle44zVOvMEDb3Hh
QzzxDsfv3I8XeIkbXuGO1zjxBg+8xYUP8cQ7HH9wP17gJW54hTte48QbPPAW
Fz7EE+9wPOJ+vMBL3PAKd7zGiTd44C0ufIgn3uF4zP14gZe44RXueI0Tb/DA
2//9N1NGnZc=
             "]]}, {
            Hue[0.9060679774997897, 0.6, 0.6], 
            Directive[
             PointSize[0.004583333333333334], 
             AbsoluteThickness[1.6], 
             RGBColor[1, 0, 0]], 
            LineBox[CompressedData["
1:eJxF13lczPkfB/BJIhUqxyLHFPmFIulEeumiA910aZru6ZrL1towbY6cP8W6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             "]]}, {
            Hue[0.1421359549995791, 0.6, 0.6], 
            Directive[
             PointSize[0.004583333333333334], 
             AbsoluteThickness[1.6], 
             RGBColor[0, 0, 1]], 
            LineBox[CompressedData["
1:eJxF13lcjWkbB/BTlLJWaMGro5ISSWWr1C8RSSntizrVOe3LWULi5Ygso1HM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             "]]}, {
            Hue[0.37820393249936934`, 0.6, 0.6], 
            Directive[
             PointSize[0.004583333333333334], 
             AbsoluteThickness[1.6], 
             RGBColor[1, 0, 1]], 
            LineBox[CompressedData["
1:eJw1l3lczekXx69SxEgRJYyr7IUolKJPu2zt+3bbu613E2Pr2spMkyJJQ9ON
JoyRikRJF9lpzx7XkiiUpJH1N7+X8/RPr/f9fD/3POc55znP904MSXANV+Jw
OMsGcDj////jr9uytz7ZUGVRz2L6AJYreR1JU3uJB8NB/EmeZNdHrIH2EvUv
cfs/Emvh7aGMBLu5n4l10NFWfSl/2DficXhz0Wzeyz84lj+Yi9qoyjyhjxKx
Hsw88ddT+4HEk1CTaX1tWpQq8RTUTX1vfOrCYOJp+OB/+p90/6HEM+Bau3u4
v4U6sSEGvO8trTipQTwLVcon2r+uGkFshG39IfNXRWgRz8G9/HIr7dTRxHNx
pCM+lfdKh9gY0ecrc4NTxhKboCGo5VRtzM/E8/Bh8uiMwXVc4vlYczF/9sxM
PeIFmGOXeeZh8iRiU7zu2GQw5vgUYjM8PGo0MFZzOvFCtDbOPNp7woDYHLvz
fULX5M4itoBuqLj/TIcR8SJMev4kW7t0LvFiiJ8JXPlHTIgtoTn5SE11y3xi
IPeZfFKZhdkPlgJ9t6N71z03J90KOzOabbuaFpNuheg4N39XNSvSrbG9pcJM
2mxNujVszPZkTa63Jd0G/gc+OYYPcCDdBhUzE43fxjmSbgv1npxJQ8YtJ90W
IQ/TEopGOJFuh8UDv2pfMXQh3Q6n8rKtsr+4km4P+6x1go1f3Um3x8Fzzi9O
mHiR7gDevsafvh7yId0BO8uKt5wN8Cd9CXRm7axSCggifQm2R1ROr/cMJt0R
uskW48cbhpLuCN+EVBUj43DSlyLvopmDqzCS9KXQ9CwI93/NJ30Zhjj6v6r5
O5b0ZXBPG3mj+EQC6cvx8xfHW5tThKQvh9GGcaXnQsSkr4BvcKNXoGAV6SuQ
nHZDVFa2mvSVGG3b9Wuh6VrSVyKlg3e35Pt60p0wJPjLYyU1KelOMNu/NPVq
5SbSnfHzYc3jqfu3/GA4g+/dXqRfvI2ed8Y+Fc7dV59TfrDcGUUFgu7L234j
vwuyBqiOs3ZPI78L3th8rVqyIIP8LtB2VOh7vt1Jfhd8yDN5VtSUSX5X7Ats
1Zj5Oov8rnC5f2WgwaK95HdFR1J0XsbNP8jvinW5sVpPZLnkd4O627xDBTwZ
+d2wed3JnXd1D5DfDSoTpJuilAvI74byK06T9CYUkt8dPc8GNSwTHya/O540
id+cUDlKfnfYmpVEVDw8Rn536M7ibzuRVEx+D+g8L7tatrCU/B5A8hr1P/VP
kt8DX0qq5w2xPEV+D1x6Eq2mtes0+T3RalLZaqlXSX5P+JnueF74vor8nvjY
bThg1QY5+T3h0Jd4tm/kBfJ7obtvT+uj0ovk90LVyL8v3Vl+ifxeKJRXtGY2
Xia/F9zUJlVzTa6S3xvD3uUYK4Kvkd8bv6fEjE9YeZ383ujYzM1P7iGWe0Nr
/bnENKcb5PcBQmf5X48ghg/mf4uK/9WSWOoD3VK7TtvnzO+Dl7nvVA3DiDm+
sDOqTFRtYvF9wb+0qUfZkVjqi+UfnM4daab1yn0xR2f2Bt0NbP1+OD5mzz/B
VsTww/eXgZ9URxFL/bD30wz/QV1XyO+HtMn+OgZXiDn+kEsKpKn7iOGPtS0c
n2eriKX+OPi9fE2tD/P7o8Qe2WormD8Ambdcjz/iMX8Adiz34fVvYf4AXMqL
u70il/kDsERo0jDtV+YPxIUMR6GWK/MHYtp4kTWUmD8QaXmmW2tkrH6BmJd6
Zre+MTEnCJPR2X/vNNUbQZh5Mm+o3mxW/yBYhhjZ62fXkD8IZfUrsia8p37h
8NCVoSOaa0fM5cGu+pXFikzqL/CQ1hccdPjF+R/M42FH57UJSnbEUh5O5LwM
yy+l/pTxoOHWM2PoXNavPKienlQavLX6Byt4+Lcr+ZX+uXMUPxi2H8PaVqkS
c4NxnNvKz/ah/kcwhrvcPFBZcpbiB0O/wELSPoJYGowvoxslE6R0fmTB2Px5
b7biUwXFD8bEPu7AtvXEimCsH3GoKGUQMScER8J/X2fzxxmKH4JvXtHiqnnE
CMGAzOF3sh/ReeWFQNDT9KQ9m1gaAo2j6atyA4hlIQj6vEWtfBqxPATvUotm
9/aUU/z/nq+KH+NZQcwJRbrKvDcm64i5oVjYbDEo0ZgYoXg6x6LGpI3mBy8U
G3WvfnXIJJaGIqg6W82AzRdZKMrVm5Z7vC6j+KHYU33/aNSfxIpQDN+gWbfC
i5gThqcyL8vr2sTcMBhbvdyf/4zmF8KQUybp/XiOmBeG36MtNv5bxOZbGMyP
39jTWU4sC4PjB7uK4w+I5WE4s+DGqDxdFj8Mjytz2vdKWPxwRKZtexPaweKH
w8HIwWDDesoH4Zjr5DNy7FTaD144bHgbZh5+RiwNh0GBx5U1f7P9D0cBXyHs
E1H95OHQatGqtzRh9Q/HPnlfm+oLVv8I3DBsaBuzlfqHG4HFEd3GosHUX4jA
qCxz429C1n8RSLZc+5PwCuu/CPzVsthvqDb1qywCWvOayvpiiOUReFG3W7Oz
gVgRAbN39/V+c2H9H4l/Bj1OinrD+j8Smjv3PHUopPOCSGQExl94YU7niReJ
WJ89hTbFxNJIBA2bfL/NiM6jLBJJI6KeraomlkdivF3EICMfOs+KSGT1nbe8
0c/ujyhk/vLxesB+dv6jsI0fZLh9Ec0LRMFvtlNn+31iXhR4upVbnovZfInC
tdCqf2YPpXkki0LUlOhRuw6weRUFjW2m7crzaZ4povA5LeV7yVk2//jo+Ts/
KHEOzWsuHzuEm3S3ZbB5zsdYjwDfMAUxj4/Ut0nvbAzY/cBHVefN0icSYhkf
pe/E71ZUEMv5yOp3ndH/lljBR8V3gftZdXb/RMO7aJFtvw4xNxp1WtUWIYOJ
EQ3u1M4pg9rJz4vGsWOpL9SrWPxo7K1VchFtZ/GjkaRuc1hzMYsfDf6Vy6Ez
Gmn9imj4Lf2r1ng5u79iMOuX5iKNStoPbgykXcelO43ZfRCDKVoHRmy5SPvJ
i8GeW6FVYj6xNAbmZ1yvWeuy/Y+B6rhhNbubqD7yGKinuF+s2kWsiMH7xw2m
1j7EnFi4v2nw9J9OzI3FImUrnVxldp/EItY3utD0Mat/LK5reE3RPkksjcXj
EScT21YTy2LBPeZf8mQqu29isS+uaFT6BeovRSy8zMX+273Z/ROHnNSULI8+
6kduHNqmv9ogy2f3Txzylw19Vu1JzItD/Vr70wPZ+480DltDZoc232b9H4dp
rzxWbM5n/R8HoUHiH6NWEyvi8CHnZpetLzEnHpL896e62H3GjcfdwS/bPpkQ
Ix59Yzdq1HHZ/RcP54dbFrgOZPdfPJKHqbbuamX3Xzz0ftstusXOpzwed1Qe
WvE3EyviIbC/sKDLlZiTAL0HU+QqXGJuAspv1g47d4+d/wT8uSv+r5w1xLwE
XE+zbmkcSyxNgF+b4f7KRpofsgSofuIFBJcQyxPgtjXd7001sSIBH50tru39
l80fAcI9Cl73LqXv0xCgpyB1b/cRYq4ArkHrF5Ur0/qMBJDNyP2dN4cYAjx6
NXdkaSCxswBDa0fdMv2NzSsBfHY/XKjN3g8EAozO2fLq/QM2vwTorImrqlGi
/cwQoLG2TdVPj9VTgGPXrrkIFxIXCzDk6NM1BktYfQV4Ut0Qmu5AXC/AXr6w
N28Rq7cACmu/B5qziLsFKHy6/0DqGFZ/IbZ/7ip7xyHWEKLi7bSeqE5WDyFK
NTYF1z1m+QvhbLdu/EEFy1+IpbHhpgfZ885COK5Xlkd8Z/kLUVcRKZKzeAIh
pn+RXJCZsv4R4l5zktP0IJb/f+vxTVZt38XyF2Ilz6fhdCPLX4jXdcPE1mOp
/+VCXCtIHvE2krheiPMHecUvT7J5L4TVjhqd4cp03rqFWD3X6eZ7T3b+RDie
dt976iliDREGajUpX+bS+eWKYH6jAt0ZxEYiiH+qnH6Mw+aDCLYnTgVdjiV2
FmGK5jLPs7eJeSJ0rNO+MXcJzSeBCHYVk7/aX2XzSwQMvTuZ70HzLkMEG5uT
O9PfEstE2PTRy+tjOs3LYhECq47Fuxmz+SrCz98j30a2ENeL4DyD83iElOa3
QoT+5KxDNfb0e6RbBOvhjyyq5tyk/MVYGx9nDLtblL8YJiqr1Uq31lL+YrhK
s75Z9NRR/mK0zbD2k1+vp/zFGMA3tzpxsYHyF0NFM3yWakcj5S/Gu7TyXZcs
mil/MbjikoqW0hbKXwwvNXXD1oV3KP///Bq9r7dX3qX8xVgjelg7fvx9yl+M
Xc1Jxi3LH1D+Yoz76WxMk9FDyl+MIPPE1Mm5xAoxis4NEQsTibvFyGl6rDW2
hvwcCdZae9w+f4y+X0MCtWl+m8cvvUf5S3Crr2/j6Cxan5EEM8uyCxwFtH5I
YJXz+urFAU2UvwT6SoNMbWNpf3gSrJqYm5uaR/svkCBB/1ffhjRWfwmOrRzt
/eky638JHkzsEU88Re9nMgmupjTf8dpLv6+LJdBNt1FNFBZa/g9qxFnO
             "]]}, {
            Hue[0.6142719099991583, 0.6, 0.6], 
            Directive[
             PointSize[0.004583333333333334], 
             AbsoluteThickness[1.6], 
             Dashing[{0, Small}], 
             RGBColor[0.5, 0, 0.5]], 
            LineBox[CompressedData["
1:eJw113s81Pn3B/DJ9lVbainK9qNGolGKVHTl5VYqaRDjEmaGcb+MmUl3xmWz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             "]]}, {
            Hue[0.8503398874989481, 0.6, 0.6], 
            Directive[
             PointSize[0.004583333333333334], 
             AbsoluteThickness[1.6], 
             Dashing[{0, Small}], 
             RGBColor[0, 1, 0]], 
            LineBox[CompressedData["
1:eJw113lUjYkfx/GnkDKmqKlp8MutSX6F3KhRpL4oEintabvty22529gSj4Ym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             "]]}, {
            Hue[0.08640786499873876, 0.6, 0.6], 
            Directive[
             PointSize[0.004583333333333334], 
             AbsoluteThickness[1.6], 
             Thickness[Large], 
             Dashing[{Small, Small}], 
             GrayLevel[0.5]], 
            LineBox[CompressedData["
1:eJxdzUnu1FUUBeCrI4Y1YODAQWmMMcaYQrFDhafSKKCWqGDvA2lsQMpmAXcJ
tYS3hFrCXcJ/CW8JtQRjHJjfdyc3X05OzjN3Ht+492REXHsi4t//3x0vLH+0
pU/hFT6Nn8JP4zV+Fj+Hn8cv4BfxS/hlvMFn8Cv4VXwWv4Zfx2/gN/Fb+Bx+
G7+D38Xn8QXclk4c75HjeJ8cxwfkOC6S47hEjuMyOY4r5Dg+JMfxETmOq+Q4
rpHjuE6O42NyHJ+Q4/iUHMd26YYTF47P6OPEheMGfZy4cHxOHycuHF/Qx4kL
x5f0ceLCcZM+Tlw4btHHiQvHV/Rx4sLxNX2cuHB8Qx8nLhzf0seJC8d39HHi
wvE9fZy4cPxAHycuHD/Sx4kLR196jRvuOPHAhSeO2+zjhjtOPHDhieMO+7jh
jhMPXHji+Il93HDHiQcuPHHcZR833HHigQtPHPfYxw13nHjgwhPHffZxwx0n
HrjwxPGAfdxwx4kHLjxx/Mw+brjjxAMXnjh+YR833HHigQtPHL+yjxvuOPHA
hSeO39jHDXeceODCE8dD9nHDHSceuPDE8Yh93HDHiQcuPHH8zj5uuOPEAxee
OB6zjxvuOPHAhSeO3dIrvMYb3PAWd7zDifd44AMufIInPuL4Y+kVXuMNbniL
O97hxHs88AEXPsETH3H8ufQKr/EGN7zFHe9w4j0e+IALn+CJjzj+WnqF13iD
G97ijnc48R4PfMCFT/DERxx/L73Ca7zBDW9xxzuceI8HPvzvfwBwRdEc
             
             "]]}}}, {{}, {}}}, {
        DisplayFunction -> Identity, DisplayFunction -> Identity, AspectRatio -> 
         NCache[GoldenRatio^(-1), 0.6180339887498948], Axes -> {True, True}, 
         AxesLabel -> {
           FormBox["\"Day\"", TraditionalForm], 
           FormBox["\"Epidemic\"", TraditionalForm]}, AxesOrigin -> {0, 0}, 
         DisplayFunction :> Identity, 
         Frame -> {{False, False}, {False, False}}, 
         FrameLabel -> {{None, None}, {None, None}}, 
         FrameTicks -> {{Automatic, Automatic}, {Automatic, Automatic}}, 
         GridLines -> {None, None}, GridLinesStyle -> Directive[
           GrayLevel[0.5, 0.4]], ImageSize -> Medium, 
         Method -> {
          "OptimizePlotMarkers" -> True, "OptimizePlotMarkers" -> True, 
           "CoordinatesToolOptions" -> {"DisplayFunction" -> ({
               Identity[
                Part[#, 1]], 
               Identity[
                Part[#, 2]]}& ), "CopiedValueFunction" -> ({
               Identity[
                Part[#, 1]], 
               Identity[
                Part[#, 2]]}& )}}, PlotLabel -> 
         FormBox["\"Infection Rates, Infected, Removed\"", TraditionalForm], 
         PlotRange -> {{0, 331.}, {0, 3.148398932541091}}, PlotRangeClipping -> 
         True, PlotRangePadding -> {{
            Scaled[0.02], 
            Scaled[0.02]}, {
            Scaled[0.02], 
            Scaled[0.05]}}, Ticks -> {Automatic, Automatic}}], 
       FormBox[
        FormBox[
         TemplateBox[{
          "\"Initial Infection Factor, \\!\\(\\*FractionBox[SubscriptBox[\\(r\
\\), \\(0\\)], \\(m + d\\)]\\)\"", 
           "\"Infection Factor, \
\\!\\(\\*FractionBox[\\(\\*SubscriptBox[\\(r\\), \\(t\\)] \
\\*SubscriptBox[\\(S\\), \\(t\\)]\\), \\(m + d\\)]\\)\"", 
           "\"Infection Rate, \\!\\(\\*FractionBox[SubscriptBox[\\(r\\), \\(t\
\\)], \\(m + d\\)]\\)\"", 
           "\"Infection Risk, \\!\\(\\*SubscriptBox[\\(r\\), \
\\(t\\)]\\)\\!\\(\\*SubscriptBox[\\(F\\), \\(t\\)]\\) x 100\"", 
           "\"Infected \[Times] 10\"", "\"Removed \[Times] 10\"", 
           "\"Stability Threshold, 1\""}, "PointLegend", 
          DisplayFunction -> (FormBox[
            StyleBox[
             StyleBox[
              PaneBox[
               TagBox[
                GridBox[{{
                   TagBox[
                    GridBox[{{
                    GraphicsBox[{{
                    Directive[
                    EdgeForm[
                    Directive[
                    Opacity[0.3], 
                    GrayLevel[0]]], 
                    PointSize[0.5], 
                    AbsoluteThickness[1.6], 
                    RGBColor[1, 0.5, 0]], {
                    LineBox[{{0, 10}, {40, 10}}]}}, {
                    Directive[
                    EdgeForm[
                    Directive[
                    Opacity[0.3], 
                    GrayLevel[0]]], 
                    PointSize[0.5], 
                    AbsoluteThickness[1.6], 
                    RGBColor[1, 0.5, 0]], {}}}, AspectRatio -> Full, 
                    ImageSize -> {40, 10}, PlotRangePadding -> None, 
                    ImagePadding -> Automatic, 
                    BaselinePosition -> (Scaled[0.1] -> Baseline)], #}, {
                    GraphicsBox[{{
                    Directive[
                    EdgeForm[
                    Directive[
                    Opacity[0.3], 
                    GrayLevel[0]]], 
                    PointSize[0.5], 
                    AbsoluteThickness[1.6], 
                    RGBColor[1, 0, 0]], {
                    LineBox[{{0, 10}, {40, 10}}]}}, {
                    Directive[
                    EdgeForm[
                    Directive[
                    Opacity[0.3], 
                    GrayLevel[0]]], 
                    PointSize[0.5], 
                    AbsoluteThickness[1.6], 
                    RGBColor[1, 0, 0]], {}}}, AspectRatio -> Full, 
                    ImageSize -> {40, 10}, PlotRangePadding -> None, 
                    ImagePadding -> Automatic, 
                    BaselinePosition -> (Scaled[0.1] -> Baseline)], #2}, {
                    GraphicsBox[{{
                    Directive[
                    EdgeForm[
                    Directive[
                    Opacity[0.3], 
                    GrayLevel[0]]], 
                    PointSize[0.5], 
                    AbsoluteThickness[1.6], 
                    RGBColor[0, 0, 1]], {
                    LineBox[{{0, 10}, {40, 10}}]}}, {
                    Directive[
                    EdgeForm[
                    Directive[
                    Opacity[0.3], 
                    GrayLevel[0]]], 
                    PointSize[0.5], 
                    AbsoluteThickness[1.6], 
                    RGBColor[0, 0, 1]], {}}}, AspectRatio -> Full, 
                    ImageSize -> {40, 10}, PlotRangePadding -> None, 
                    ImagePadding -> Automatic, 
                    BaselinePosition -> (Scaled[0.1] -> Baseline)], #3}, {
                    GraphicsBox[{{
                    Directive[
                    EdgeForm[
                    Directive[
                    Opacity[0.3], 
                    GrayLevel[0]]], 
                    PointSize[0.5], 
                    AbsoluteThickness[1.6], 
                    RGBColor[1, 0, 1]], {
                    LineBox[{{0, 10}, {40, 10}}]}}, {
                    Directive[
                    EdgeForm[
                    Directive[
                    Opacity[0.3], 
                    GrayLevel[0]]], 
                    PointSize[0.5], 
                    AbsoluteThickness[1.6], 
                    RGBColor[1, 0, 1]], {}}}, AspectRatio -> Full, 
                    ImageSize -> {40, 10}, PlotRangePadding -> None, 
                    ImagePadding -> Automatic, 
                    BaselinePosition -> (Scaled[0.1] -> Baseline)], #4}, {
                    GraphicsBox[{{
                    Directive[
                    EdgeForm[
                    Directive[
                    Opacity[0.3], 
                    GrayLevel[0]]], 
                    PointSize[0.5], 
                    AbsoluteThickness[1.6], 
                    Dashing[{0, Small}], 
                    RGBColor[0.5, 0, 0.5]], {
                    LineBox[{{0, 10}, {40, 10}}]}}, {
                    Directive[
                    EdgeForm[
                    Directive[
                    Opacity[0.3], 
                    GrayLevel[0]]], 
                    PointSize[0.5], 
                    AbsoluteThickness[1.6], 
                    Dashing[{0, Small}], 
                    RGBColor[0.5, 0, 0.5]], {}}}, AspectRatio -> Full, 
                    ImageSize -> {40, 10}, PlotRangePadding -> None, 
                    ImagePadding -> Automatic, 
                    BaselinePosition -> (Scaled[0.1] -> Baseline)], #5}, {
                    GraphicsBox[{{
                    Directive[
                    EdgeForm[
                    Directive[
                    Opacity[0.3], 
                    GrayLevel[0]]], 
                    PointSize[0.5], 
                    AbsoluteThickness[1.6], 
                    Dashing[{0, Small}], 
                    RGBColor[0, 1, 0]], {
                    LineBox[{{0, 10}, {40, 10}}]}}, {
                    Directive[
                    EdgeForm[
                    Directive[
                    Opacity[0.3], 
                    GrayLevel[0]]], 
                    PointSize[0.5], 
                    AbsoluteThickness[1.6], 
                    Dashing[{0, Small}], 
                    RGBColor[0, 1, 0]], {}}}, AspectRatio -> Full, 
                    ImageSize -> {40, 10}, PlotRangePadding -> None, 
                    ImagePadding -> Automatic, 
                    BaselinePosition -> (Scaled[0.1] -> Baseline)], #6}, {
                    GraphicsBox[{{
                    Directive[
                    EdgeForm[
                    Directive[
                    Opacity[0.3], 
                    GrayLevel[0]]], 
                    PointSize[0.5], 
                    AbsoluteThickness[1.6], 
                    Thickness[Large], 
                    Dashing[{Small, Small}], 
                    GrayLevel[0.5]], {
                    LineBox[{{0, 10}, {40, 10}}]}}, {
                    Directive[
                    EdgeForm[
                    Directive[
                    Opacity[0.3], 
                    GrayLevel[0]]], 
                    PointSize[0.5], 
                    AbsoluteThickness[1.6], 
                    Thickness[Large], 
                    Dashing[{Small, Small}], 
                    GrayLevel[0.5]], {}}}, AspectRatio -> Full, 
                    ImageSize -> {40, 10}, PlotRangePadding -> None, 
                    ImagePadding -> Automatic, 
                    BaselinePosition -> (Scaled[0.1] -> Baseline)], #7}}, 
                    GridBoxAlignment -> {
                    "Columns" -> {Center, Left}, "Rows" -> {{Baseline}}}, 
                    AutoDelete -> False, 
                    GridBoxDividers -> {
                    "Columns" -> {{False}}, "Rows" -> {{False}}}, 
                    GridBoxItemSize -> {
                    "Columns" -> {{All}}, "Rows" -> {{All}}}, 
                    GridBoxSpacings -> {
                    "Columns" -> {{0.5}}, "Rows" -> {{0.8}}}], "Grid"]}}, 
                 GridBoxAlignment -> {
                  "Columns" -> {{Left}}, "Rows" -> {{Top}}}, AutoDelete -> 
                 False, GridBoxItemSize -> {
                  "Columns" -> {{Automatic}}, "Rows" -> {{Automatic}}}, 
                 GridBoxSpacings -> {"Columns" -> {{1}}, "Rows" -> {{0}}}], 
                "Grid"], Alignment -> Left, AppearanceElements -> None, 
               ImageMargins -> {{5, 5}, {5, 5}}, ImageSizeAction -> 
               "ResizeToFit"], LineIndent -> 0, StripOnInput -> False], {
             FontFamily -> "Arial"}, Background -> Automatic, StripOnInput -> 
             False], TraditionalForm]& ), 
          InterpretationFunction :> (RowBox[{"PointLegend", "[", 
             RowBox[{
               RowBox[{"{", 
                 RowBox[{
                   RowBox[{"Directive", "[", 
                    RowBox[{
                    RowBox[{"PointSize", "[", "0.004583333333333334`", "]"}], 
                    ",", 
                    RowBox[{"AbsoluteThickness", "[", "1.6`", "]"}], ",", 
                    InterpretationBox[
                    ButtonBox[
                    TooltipBox[
                    GraphicsBox[{{
                    GrayLevel[0], 
                    RectangleBox[{0, 0}]}, {
                    GrayLevel[0], 
                    RectangleBox[{1, -1}]}, {
                    RGBColor[1, 0.5, 0], 
                    RectangleBox[{0, -1}, {2, 1}]}}, DefaultBaseStyle -> 
                    "ColorSwatchGraphics", AspectRatio -> 1, Frame -> True, 
                    FrameStyle -> 
                    RGBColor[0.6666666666666666, 0.33333333333333337`, 0.], 
                    FrameTicks -> None, PlotRangePadding -> None, ImageSize -> 
                    Dynamic[{Automatic, 1.35 CurrentValue["FontCapHeight"]/
                    AbsoluteCurrentValue[Magnification]}]], 
                    StyleBox[
                    RowBox[{"RGBColor", "[", 
                    RowBox[{"1", ",", "0.5`", ",", "0"}], "]"}], NumberMarks -> 
                    False]], Appearance -> None, BaseStyle -> {}, 
                    BaselinePosition -> Baseline, DefaultBaseStyle -> {}, 
                    ButtonFunction :> With[{Typeset`box$ = EvaluationBox[]}, 
                    If[
                    Not[
                    AbsoluteCurrentValue["Deployed"]], 
                    SelectionMove[Typeset`box$, All, Expression]; 
                    FrontEnd`Private`$ColorSelectorInitialAlpha = 1; 
                    FrontEnd`Private`$ColorSelectorInitialColor = 
                    RGBColor[1, 0.5, 0]; 
                    FrontEnd`Private`$ColorSelectorUseMakeBoxes = True; 
                    MathLink`CallFrontEnd[
                    FrontEnd`AttachCell[Typeset`box$, 
                    FrontEndResource["RGBColorValueSelector"], {
                    0, {Left, Bottom}}, {Left, Top}, 
                    "ClosingActions" -> {
                    "SelectionDeparture", "ParentChanged", 
                    "EvaluatorQuit"}]]]], BaseStyle -> Inherited, Evaluator -> 
                    Automatic, Method -> "Preemptive"], 
                    RGBColor[1, 0.5, 0], Editable -> False, Selectable -> 
                    False]}], "]"}], ",", 
                   RowBox[{"Directive", "[", 
                    RowBox[{
                    RowBox[{"PointSize", "[", "0.004583333333333334`", "]"}], 
                    ",", 
                    RowBox[{"AbsoluteThickness", "[", "1.6`", "]"}], ",", 
                    InterpretationBox[
                    ButtonBox[
                    TooltipBox[
                    GraphicsBox[{{
                    GrayLevel[0], 
                    RectangleBox[{0, 0}]}, {
                    GrayLevel[0], 
                    RectangleBox[{1, -1}]}, {
                    RGBColor[1, 0, 0], 
                    RectangleBox[{0, -1}, {2, 1}]}}, DefaultBaseStyle -> 
                    "ColorSwatchGraphics", AspectRatio -> 1, Frame -> True, 
                    FrameStyle -> RGBColor[0.6666666666666666, 0., 0.], 
                    FrameTicks -> None, PlotRangePadding -> None, ImageSize -> 
                    Dynamic[{Automatic, 1.35 CurrentValue["FontCapHeight"]/
                    AbsoluteCurrentValue[Magnification]}]], 
                    StyleBox[
                    RowBox[{"RGBColor", "[", 
                    RowBox[{"1", ",", "0", ",", "0"}], "]"}], NumberMarks -> 
                    False]], Appearance -> None, BaseStyle -> {}, 
                    BaselinePosition -> Baseline, DefaultBaseStyle -> {}, 
                    ButtonFunction :> With[{Typeset`box$ = EvaluationBox[]}, 
                    If[
                    Not[
                    AbsoluteCurrentValue["Deployed"]], 
                    SelectionMove[Typeset`box$, All, Expression]; 
                    FrontEnd`Private`$ColorSelectorInitialAlpha = 1; 
                    FrontEnd`Private`$ColorSelectorInitialColor = 
                    RGBColor[1, 0, 0]; 
                    FrontEnd`Private`$ColorSelectorUseMakeBoxes = True; 
                    MathLink`CallFrontEnd[
                    FrontEnd`AttachCell[Typeset`box$, 
                    FrontEndResource["RGBColorValueSelector"], {
                    0, {Left, Bottom}}, {Left, Top}, 
                    "ClosingActions" -> {
                    "SelectionDeparture", "ParentChanged", 
                    "EvaluatorQuit"}]]]], BaseStyle -> Inherited, Evaluator -> 
                    Automatic, Method -> "Preemptive"], 
                    RGBColor[1, 0, 0], Editable -> False, Selectable -> 
                    False]}], "]"}], ",", 
                   RowBox[{"Directive", "[", 
                    RowBox[{
                    RowBox[{"PointSize", "[", "0.004583333333333334`", "]"}], 
                    ",", 
                    RowBox[{"AbsoluteThickness", "[", "1.6`", "]"}], ",", 
                    InterpretationBox[
                    ButtonBox[
                    TooltipBox[
                    GraphicsBox[{{
                    GrayLevel[0], 
                    RectangleBox[{0, 0}]}, {
                    GrayLevel[0], 
                    RectangleBox[{1, -1}]}, {
                    RGBColor[0, 0, 1], 
                    RectangleBox[{0, -1}, {2, 1}]}}, DefaultBaseStyle -> 
                    "ColorSwatchGraphics", AspectRatio -> 1, Frame -> True, 
                    FrameStyle -> RGBColor[0., 0., 0.6666666666666666], 
                    FrameTicks -> None, PlotRangePadding -> None, ImageSize -> 
                    Dynamic[{Automatic, 1.35 CurrentValue["FontCapHeight"]/
                    AbsoluteCurrentValue[Magnification]}]], 
                    StyleBox[
                    RowBox[{"RGBColor", "[", 
                    RowBox[{"0", ",", "0", ",", "1"}], "]"}], NumberMarks -> 
                    False]], Appearance -> None, BaseStyle -> {}, 
                    BaselinePosition -> Baseline, DefaultBaseStyle -> {}, 
                    ButtonFunction :> With[{Typeset`box$ = EvaluationBox[]}, 
                    If[
                    Not[
                    AbsoluteCurrentValue["Deployed"]], 
                    SelectionMove[Typeset`box$, All, Expression]; 
                    FrontEnd`Private`$ColorSelectorInitialAlpha = 1; 
                    FrontEnd`Private`$ColorSelectorInitialColor = 
                    RGBColor[0, 0, 1]; 
                    FrontEnd`Private`$ColorSelectorUseMakeBoxes = True; 
                    MathLink`CallFrontEnd[
                    FrontEnd`AttachCell[Typeset`box$, 
                    FrontEndResource["RGBColorValueSelector"], {
                    0, {Left, Bottom}}, {Left, Top}, 
                    "ClosingActions" -> {
                    "SelectionDeparture", "ParentChanged", 
                    "EvaluatorQuit"}]]]], BaseStyle -> Inherited, Evaluator -> 
                    Automatic, Method -> "Preemptive"], 
                    RGBColor[0, 0, 1], Editable -> False, Selectable -> 
                    False]}], "]"}], ",", 
                   RowBox[{"Directive", "[", 
                    RowBox[{
                    RowBox[{"PointSize", "[", "0.004583333333333334`", "]"}], 
                    ",", 
                    RowBox[{"AbsoluteThickness", "[", "1.6`", "]"}], ",", 
                    InterpretationBox[
                    ButtonBox[
                    TooltipBox[
                    GraphicsBox[{{
                    GrayLevel[0], 
                    RectangleBox[{0, 0}]}, {
                    GrayLevel[0], 
                    RectangleBox[{1, -1}]}, {
                    RGBColor[1, 0, 1], 
                    RectangleBox[{0, -1}, {2, 1}]}}, DefaultBaseStyle -> 
                    "ColorSwatchGraphics", AspectRatio -> 1, Frame -> True, 
                    FrameStyle -> 
                    RGBColor[0.6666666666666666, 0., 0.6666666666666666], 
                    FrameTicks -> None, PlotRangePadding -> None, ImageSize -> 
                    Dynamic[{Automatic, 1.35 CurrentValue["FontCapHeight"]/
                    AbsoluteCurrentValue[Magnification]}]], 
                    StyleBox[
                    RowBox[{"RGBColor", "[", 
                    RowBox[{"1", ",", "0", ",", "1"}], "]"}], NumberMarks -> 
                    False]], Appearance -> None, BaseStyle -> {}, 
                    BaselinePosition -> Baseline, DefaultBaseStyle -> {}, 
                    ButtonFunction :> With[{Typeset`box$ = EvaluationBox[]}, 
                    If[
                    Not[
                    AbsoluteCurrentValue["Deployed"]], 
                    SelectionMove[Typeset`box$, All, Expression]; 
                    FrontEnd`Private`$ColorSelectorInitialAlpha = 1; 
                    FrontEnd`Private`$ColorSelectorInitialColor = 
                    RGBColor[1, 0, 1]; 
                    FrontEnd`Private`$ColorSelectorUseMakeBoxes = True; 
                    MathLink`CallFrontEnd[
                    FrontEnd`AttachCell[Typeset`box$, 
                    FrontEndResource["RGBColorValueSelector"], {
                    0, {Left, Bottom}}, {Left, Top}, 
                    "ClosingActions" -> {
                    "SelectionDeparture", "ParentChanged", 
                    "EvaluatorQuit"}]]]], BaseStyle -> Inherited, Evaluator -> 
                    Automatic, Method -> "Preemptive"], 
                    RGBColor[1, 0, 1], Editable -> False, Selectable -> 
                    False]}], "]"}], ",", 
                   RowBox[{"Directive", "[", 
                    RowBox[{
                    RowBox[{"PointSize", "[", "0.004583333333333334`", "]"}], 
                    ",", 
                    RowBox[{"AbsoluteThickness", "[", "1.6`", "]"}], ",", 
                    RowBox[{"Dashing", "[", 
                    RowBox[{"{", 
                    RowBox[{"0", ",", "Small"}], "}"}], "]"}], ",", 
                    InterpretationBox[
                    ButtonBox[
                    TooltipBox[
                    GraphicsBox[{{
                    GrayLevel[0], 
                    RectangleBox[{0, 0}]}, {
                    GrayLevel[0], 
                    RectangleBox[{1, -1}]}, {
                    RGBColor[0.5, 0, 0.5], 
                    RectangleBox[{0, -1}, {2, 1}]}}, DefaultBaseStyle -> 
                    "ColorSwatchGraphics", AspectRatio -> 1, Frame -> True, 
                    FrameStyle -> 
                    RGBColor[0.33333333333333337`, 0., 0.33333333333333337`], 
                    FrameTicks -> None, PlotRangePadding -> None, ImageSize -> 
                    Dynamic[{Automatic, 1.35 CurrentValue["FontCapHeight"]/
                    AbsoluteCurrentValue[Magnification]}]], 
                    StyleBox[
                    RowBox[{"RGBColor", "[", 
                    RowBox[{"0.5`", ",", "0", ",", "0.5`"}], "]"}], 
                    NumberMarks -> False]], Appearance -> None, 
                    BaseStyle -> {}, BaselinePosition -> Baseline, 
                    DefaultBaseStyle -> {}, ButtonFunction :> 
                    With[{Typeset`box$ = EvaluationBox[]}, 
                    If[
                    Not[
                    AbsoluteCurrentValue["Deployed"]], 
                    SelectionMove[Typeset`box$, All, Expression]; 
                    FrontEnd`Private`$ColorSelectorInitialAlpha = 1; 
                    FrontEnd`Private`$ColorSelectorInitialColor = 
                    RGBColor[0.5, 0, 0.5]; 
                    FrontEnd`Private`$ColorSelectorUseMakeBoxes = True; 
                    MathLink`CallFrontEnd[
                    FrontEnd`AttachCell[Typeset`box$, 
                    FrontEndResource["RGBColorValueSelector"], {
                    0, {Left, Bottom}}, {Left, Top}, 
                    "ClosingActions" -> {
                    "SelectionDeparture", "ParentChanged", 
                    "EvaluatorQuit"}]]]], BaseStyle -> Inherited, Evaluator -> 
                    Automatic, Method -> "Preemptive"], 
                    RGBColor[0.5, 0, 0.5], Editable -> False, Selectable -> 
                    False]}], "]"}], ",", 
                   RowBox[{"Directive", "[", 
                    RowBox[{
                    RowBox[{"PointSize", "[", "0.004583333333333334`", "]"}], 
                    ",", 
                    RowBox[{"AbsoluteThickness", "[", "1.6`", "]"}], ",", 
                    RowBox[{"Dashing", "[", 
                    RowBox[{"{", 
                    RowBox[{"0", ",", "Small"}], "}"}], "]"}], ",", 
                    InterpretationBox[
                    ButtonBox[
                    TooltipBox[
                    GraphicsBox[{{
                    GrayLevel[0], 
                    RectangleBox[{0, 0}]}, {
                    GrayLevel[0], 
                    RectangleBox[{1, -1}]}, {
                    RGBColor[0, 1, 0], 
                    RectangleBox[{0, -1}, {2, 1}]}}, DefaultBaseStyle -> 
                    "ColorSwatchGraphics", AspectRatio -> 1, Frame -> True, 
                    FrameStyle -> RGBColor[0., 0.6666666666666666, 0.], 
                    FrameTicks -> None, PlotRangePadding -> None, ImageSize -> 
                    Dynamic[{Automatic, 1.35 CurrentValue["FontCapHeight"]/
                    AbsoluteCurrentValue[Magnification]}]], 
                    StyleBox[
                    RowBox[{"RGBColor", "[", 
                    RowBox[{"0", ",", "1", ",", "0"}], "]"}], NumberMarks -> 
                    False]], Appearance -> None, BaseStyle -> {}, 
                    BaselinePosition -> Baseline, DefaultBaseStyle -> {}, 
                    ButtonFunction :> With[{Typeset`box$ = EvaluationBox[]}, 
                    If[
                    Not[
                    AbsoluteCurrentValue["Deployed"]], 
                    SelectionMove[Typeset`box$, All, Expression]; 
                    FrontEnd`Private`$ColorSelectorInitialAlpha = 1; 
                    FrontEnd`Private`$ColorSelectorInitialColor = 
                    RGBColor[0, 1, 0]; 
                    FrontEnd`Private`$ColorSelectorUseMakeBoxes = True; 
                    MathLink`CallFrontEnd[
                    FrontEnd`AttachCell[Typeset`box$, 
                    FrontEndResource["RGBColorValueSelector"], {
                    0, {Left, Bottom}}, {Left, Top}, 
                    "ClosingActions" -> {
                    "SelectionDeparture", "ParentChanged", 
                    "EvaluatorQuit"}]]]], BaseStyle -> Inherited, Evaluator -> 
                    Automatic, Method -> "Preemptive"], 
                    RGBColor[0, 1, 0], Editable -> False, Selectable -> 
                    False]}], "]"}], ",", 
                   RowBox[{"Directive", "[", 
                    RowBox[{
                    RowBox[{"PointSize", "[", "0.004583333333333334`", "]"}], 
                    ",", 
                    RowBox[{"AbsoluteThickness", "[", "1.6`", "]"}], ",", 
                    RowBox[{"Thickness", "[", "Large", "]"}], ",", 
                    RowBox[{"Dashing", "[", 
                    RowBox[{"{", 
                    RowBox[{"Small", ",", "Small"}], "}"}], "]"}], ",", 
                    InterpretationBox[
                    ButtonBox[
                    TooltipBox[
                    GraphicsBox[{{
                    GrayLevel[0], 
                    RectangleBox[{0, 0}]}, {
                    GrayLevel[0], 
                    RectangleBox[{1, -1}]}, {
                    GrayLevel[0.5], 
                    RectangleBox[{0, -1}, {2, 1}]}}, DefaultBaseStyle -> 
                    "ColorSwatchGraphics", AspectRatio -> 1, Frame -> True, 
                    FrameStyle -> GrayLevel[0.33333333333333337`], FrameTicks -> 
                    None, PlotRangePadding -> None, ImageSize -> 
                    Dynamic[{Automatic, 1.35 CurrentValue["FontCapHeight"]/
                    AbsoluteCurrentValue[Magnification]}]], 
                    StyleBox[
                    RowBox[{"GrayLevel", "[", "0.5`", "]"}], NumberMarks -> 
                    False]], Appearance -> None, BaseStyle -> {}, 
                    BaselinePosition -> Baseline, DefaultBaseStyle -> {}, 
                    ButtonFunction :> With[{Typeset`box$ = EvaluationBox[]}, 
                    If[
                    Not[
                    AbsoluteCurrentValue["Deployed"]], 
                    SelectionMove[Typeset`box$, All, Expression]; 
                    FrontEnd`Private`$ColorSelectorInitialAlpha = 1; 
                    FrontEnd`Private`$ColorSelectorInitialColor = 
                    GrayLevel[0.5]; 
                    FrontEnd`Private`$ColorSelectorUseMakeBoxes = True; 
                    MathLink`CallFrontEnd[
                    FrontEnd`AttachCell[Typeset`box$, 
                    FrontEndResource["GrayLevelColorValueSelector"], {
                    0, {Left, Bottom}}, {Left, Top}, 
                    "ClosingActions" -> {
                    "SelectionDeparture", "ParentChanged", 
                    "EvaluatorQuit"}]]]], BaseStyle -> Inherited, Evaluator -> 
                    Automatic, Method -> "Preemptive"], 
                    GrayLevel[0.5], Editable -> False, Selectable -> False]}],
                     "]"}]}], "}"}], ",", 
               RowBox[{"{", 
                 
                 RowBox[{#, ",", #2, ",", #3, ",", #4, ",", #5, ",", #6, 
                   ",", #7}], "}"}], ",", 
               RowBox[{"LegendMarkers", "\[Rule]", 
                 RowBox[{"{", 
                   RowBox[{
                    RowBox[{"{", 
                    RowBox[{"False", ",", "Automatic"}], "}"}], ",", 
                    RowBox[{"{", 
                    RowBox[{"False", ",", "Automatic"}], "}"}], ",", 
                    RowBox[{"{", 
                    RowBox[{"False", ",", "Automatic"}], "}"}], ",", 
                    RowBox[{"{", 
                    RowBox[{"False", ",", "Automatic"}], "}"}], ",", 
                    RowBox[{"{", 
                    RowBox[{"False", ",", "Automatic"}], "}"}], ",", 
                    RowBox[{"{", 
                    RowBox[{"False", ",", "Automatic"}], "}"}], ",", 
                    RowBox[{"{", 
                    RowBox[{"False", ",", "Automatic"}], "}"}]}], "}"}]}], 
               ",", 
               RowBox[{"Joined", "\[Rule]", 
                 RowBox[{"{", 
                   
                   RowBox[{
                    "True", ",", "True", ",", "True", ",", "True", ",", 
                    "True", ",", "True", ",", "True"}], "}"}]}], ",", 
               RowBox[{"LabelStyle", "\[Rule]", 
                 RowBox[{"{", "}"}]}], ",", 
               RowBox[{"LegendLayout", "\[Rule]", "\"Column\""}]}], "]"}]& ), 
          Editable -> True], TraditionalForm], TraditionalForm]},
      "Legended",
      DisplayFunction->(GridBox[{{
          TagBox[
           ItemBox[
            PaneBox[
             TagBox[#, "SkipImageSizeLevel"], Alignment -> {Center, Baseline},
              BaselinePosition -> Baseline], DefaultBaseStyle -> "Labeled"], 
           "SkipImageSizeLevel"], 
          ItemBox[#2, DefaultBaseStyle -> "LabeledLabel"]}}, 
        GridBoxAlignment -> {"Columns" -> {{Center}}, "Rows" -> {{Center}}}, 
        AutoDelete -> False, GridBoxItemSize -> Automatic, 
        BaselinePosition -> {1, 1}]& ),
      Editable->True,
      InterpretationFunction->(RowBox[{"Legended", "[", 
         RowBox[{#, ",", 
           RowBox[{"Placed", "[", 
             RowBox[{#2, ",", "After"}], "]"}]}], "]"}]& )]}
   },
   AutoDelete->False,
   GridBoxItemSize->{"Columns" -> {{Automatic}}, "Rows" -> {{Automatic}}}],
  "Grid"]], "Output",
 CellChangeTimes->{
  3.8053685884758177`*^9, {3.805538173901536*^9, 3.805538192831756*^9}, {
   3.805540647643664*^9, 3.805540675197809*^9}, 3.805541724290782*^9, 
   3.805541825529381*^9, 3.805542199771192*^9, 3.8055423736621733`*^9, 
   3.805542642032323*^9, 3.8057902731126223`*^9, 3.805803597389667*^9, 
   3.8058042363213263`*^9, 3.805812354682616*^9, 3.8058904703250103`*^9, 
   3.805890506275653*^9, 3.805972821867981*^9, 3.805972863914893*^9, 
   3.805973303780827*^9, 3.8059734697973757`*^9, 3.805973520856114*^9, 
   3.805979053200843*^9, 3.805979166789927*^9, 3.8059792064738693`*^9, 
   3.805979262053463*^9, 3.805979361729056*^9, 3.805979404735642*^9, 
   3.805979538350919*^9, 3.806060098989575*^9, 3.806062141101591*^9, 
   3.8060626414317493`*^9, 3.806246821422811*^9, 3.806246974937571*^9, 
   3.806490038487954*^9, 3.806490235734158*^9, 3.8064902885902576`*^9, 
   3.806490325562475*^9, 3.806490379157886*^9, 3.806490455105197*^9, {
   3.8064904930138807`*^9, 3.806490520808591*^9}, 3.8064907243335238`*^9, 
   3.806492992410495*^9, 3.8064931553368397`*^9, 3.806659301295587*^9, 
   3.80683327955986*^9, 3.806833324497058*^9, 3.807187409072847*^9, 
   3.807187468538889*^9, 3.807187768051043*^9, 3.8071879518021812`*^9, 
   3.807188013998782*^9, {3.807188777258333*^9, 3.807188804333605*^9}, 
   3.80718904614167*^9, 3.807189097167286*^9, 3.8073572200693817`*^9, 
   3.807357554394799*^9, 3.8073583230752363`*^9, 3.8074430788972673`*^9, 
   3.807527851709651*^9, 3.808129815530954*^9, 3.808130025492985*^9, 
   3.808384138509059*^9, 3.8095138590834827`*^9, 3.809514711531283*^9, 
   3.8095150486077843`*^9, 3.809536870797217*^9, 3.809597864680503*^9, 
   3.812535225330817*^9, 3.815310496798232*^9, 3.815581541197938*^9, 
   3.815581624185927*^9, 3.815653285311376*^9, 3.815740094873685*^9, 
   3.81574028011281*^9, 3.815740822611926*^9, 3.815740854110416*^9, 
   3.8157408842249117`*^9},
 CellLabel->
  "Out[368]=",ExpressionUUID->"0af2bba9-93ca-43d2-96a8-879fdbe10e91"]
}, Open  ]]
}, Open  ]]
}, Open  ]],

Cell[CellGroupData[{

Cell["Mean and standard deviation with and without weighting", "Subsection",
 CellChangeTimes->{{3.806068100654861*^9, 3.806068107807077*^9}, {
  3.806149332710903*^9, 
  3.806149338091408*^9}},ExpressionUUID->"e26e2a30-3a7a-4092-98f7-\
3058472ead27"],

Cell[BoxData[{
 RowBox[{
  RowBox[{"Clear", "[", "CMEStats", "]"}], ";"}], "\[IndentingNewLine]", 
 RowBox[{
  RowBox[{
   RowBox[{"CMEStats", "[", "simulset_", "]"}], "[", "stats_", "]"}], ":=", 
  RowBox[{"Column", "[", 
   RowBox[{
    RowBox[{"{", 
     RowBox[{
      RowBox[{"TableForm", "[", 
       RowBox[{
        RowBox[{
         RowBox[{
          RowBox[{"With", "[", 
           RowBox[{
            RowBox[{"{", 
             RowBox[{"stat", "=", "#"}], "}"}], ",", 
            RowBox[{
             RowBox[{
              RowBox[{"{", 
               RowBox[{"stat", ",", 
                RowBox[{"#", "[", 
                 RowBox[{"[", "1", "]"}], "]"}], ",", 
                RowBox[{"#", "[", 
                 RowBox[{"[", "2", "]"}], "]"}]}], "}"}], "&"}], "@", 
             RowBox[{"(", 
              RowBox[{
               RowBox[{
                RowBox[{"{", 
                 RowBox[{
                  RowBox[{"Mean", "[", "#", "]"}], ",", 
                  RowBox[{"StandardDeviation", "[", "#", "]"}]}], "}"}], 
                "&"}], "/@", 
               RowBox[{"{", 
                RowBox[{
                 RowBox[{"(", 
                  RowBox[{"stat", "/.", 
                   RowBox[{"simulset", "[", 
                    RowBox[{"[", 
                    RowBox[{"All", ",", "1", ",", "1", ",", "3", ",", "1"}], 
                    "]"}], "]"}]}], ")"}], ",", 
                 RowBox[{"(", 
                  RowBox[{"WeightedData", "@@", 
                   RowBox[{"Transpose", "[", 
                    RowBox[{
                    RowBox[{"{", 
                    RowBox[{"stat", ",", "infweight"}], "}"}], "/.", 
                    RowBox[{"simulset", "[", 
                    RowBox[{"[", 
                    RowBox[{"All", ",", "1", ",", "1", ",", "3", ",", "1"}], 
                    "]"}], "]"}]}], "]"}]}], ")"}]}], "}"}]}], ")"}]}]}], 
           "]"}], "&"}], "/@", "stats"}], ",", 
        RowBox[{"TableHeadings", "\[Rule]", 
         RowBox[{"{", 
          RowBox[{"None", ",", 
           RowBox[{"{", 
            RowBox[{
            "\"\<Stat\>\"", ",", "\"\<Unweighted\\nMean, SD\>\"", ",", 
             "\"\<Infection Weighted\\nMean, SD\>\""}], "}"}]}], "}"}]}], ",", 
        RowBox[{"TableDirections", "\[Rule]", 
         RowBox[{"{", 
          RowBox[{"Column", ",", "Row", ",", "Row"}], "}"}]}]}], "]"}], ",", 
      RowBox[{"simulset", "[", 
       RowBox[{"[", 
        RowBox[{"1", ",", "1", ",", "1", ",", "4", ",", "1"}], "]"}], "]"}]}],
      "}"}], ",", "Center"}], "]"}]}]}], "Input",
 InitializationCell->True,
 CellChangeTimes->{{3.806083389250435*^9, 3.8060834825513067`*^9}, {
   3.806083520944968*^9, 3.806083570543955*^9}, {3.806083712386808*^9, 
   3.8060837919404583`*^9}, {3.806083923954604*^9, 3.8060839734710608`*^9}, {
   3.806146359914612*^9, 3.806146377989678*^9}, {3.806147142395627*^9, 
   3.80614721433331*^9}, {3.806147268930627*^9, 3.806147287632904*^9}, {
   3.806147383985354*^9, 3.806147394366342*^9}, {3.806147470732006*^9, 
   3.80614751418161*^9}, {3.806147550232204*^9, 3.80614758232234*^9}, 
   3.806147614913912*^9, {3.806147684140004*^9, 3.8061477555737333`*^9}, {
   3.8061478008222933`*^9, 3.806147882732676*^9}, {3.806147917756847*^9, 
   3.8061479319968653`*^9}, {3.806148005703093*^9, 3.806148027595447*^9}, {
   3.806148185991576*^9, 3.806148271870144*^9}, 3.806148315283865*^9, {
   3.806148365179281*^9, 3.806148422127082*^9}, {3.806148516477723*^9, 
   3.806148668712462*^9}, {3.8061487362060223`*^9, 3.806148874303727*^9}, {
   3.8066018766427794`*^9, 3.806601889121138*^9}, {3.807357639488579*^9, 
   3.8073576718844833`*^9}, {3.807361170269141*^9, 3.8073611727810917`*^9}, {
   3.807361217056324*^9, 3.807361219823721*^9}, {3.807361283733458*^9, 
   3.807361287354909*^9}, {3.807361453268895*^9, 3.807361478550329*^9}, {
   3.807366657006012*^9, 3.8073666571790447`*^9}, 3.807366724899495*^9, {
   3.807366760913857*^9, 3.807366787300323*^9}},
 CellLabel->"In[50]:=",ExpressionUUID->"8d83f6db-9704-448c-bc64-0263ca467fc2"]
}, Closed]],

Cell[CellGroupData[{

Cell["International sample ranked by infection sizes", "Subsection",
 CellChangeTimes->{{3.806659334193536*^9, 
  3.806659352647811*^9}},ExpressionUUID->"b9c5d6b1-283f-4dc8-b874-\
7a1dc1aa0c60"],

Cell[CellGroupData[{

Cell[BoxData[
 RowBox[{"TableForm", "[", 
  RowBox[{
   RowBox[{"infwtsummary", "=", 
    RowBox[{
     RowBox[{
      RowBox[{"Transpose", "@", 
       RowBox[{"Flatten", "[", 
        RowBox[{
         RowBox[{"{", 
          RowBox[{"#", ",", 
           RowBox[{"{", 
            RowBox[{"FoldList", "[", 
             RowBox[{"Plus", ",", 
              RowBox[{"#", "[", 
               RowBox[{"[", "3", "]"}], "]"}]}], "]"}], "}"}]}], "}"}], ",", 
         "1"}], "]"}]}], "&"}], "@", 
     RowBox[{"Transpose", "@", 
      RowBox[{"Sort", "[", 
       RowBox[{
        RowBox[{
         RowBox[{
          RowBox[{"EpidemicCMEData", "[", "]"}], "[", "GlobalData", "]"}], 
         "[", 
         RowBox[{"[", 
          RowBox[{"All", ",", 
           RowBox[{"{", 
            RowBox[{"1", ",", "5", ",", "6"}], "}"}]}], "]"}], "]"}], ",", 
        RowBox[{
         RowBox[{
          RowBox[{"#1", "[", 
           RowBox[{"[", "2", "]"}], "]"}], "\[GreaterEqual]", 
          RowBox[{"#2", "[", 
           RowBox[{"[", "2", "]"}], "]"}]}], "&"}]}], "]"}]}]}]}], ",", 
   RowBox[{"TableHeadings", "\[Rule]", 
    RowBox[{"{", 
     RowBox[{"None", ",", 
      RowBox[{"{", 
       RowBox[{
       "\"\<Country\>\"", ",", "\"\<TotInf\>\"", ",", "\"\<InfWeight\>\"", 
        ",", "\"\<CumInfWeight\>\""}], "}"}]}], "}"}]}]}], "]"}]], "Input",
 CellChangeTimes->{{3.806659510144319*^9, 3.806659622274974*^9}, {
   3.806748713503274*^9, 3.806748754168983*^9}, {3.806748785461248*^9, 
   3.806748867099256*^9}, 3.806748949064934*^9, {3.806749060653949*^9, 
   3.8067490841033583`*^9}, {3.806749118977256*^9, 3.806749139297139*^9}, {
   3.806749716427825*^9, 3.8067497183913937`*^9}, {3.806749754277029*^9, 
   3.8067497579810038`*^9}, {3.806749795668048*^9, 3.806749829811611*^9}, {
   3.806755263926826*^9, 3.806755273918621*^9}, {3.806833396795292*^9, 
   3.80683342421494*^9}, {3.806833515556108*^9, 3.806833597845229*^9}, {
   3.806833643780449*^9, 3.806833693234404*^9}, {3.806833724624052*^9, 
   3.806833731172943*^9}, {3.80683405225572*^9, 3.806834067652782*^9}, 
   3.807359980474833*^9},
 CellLabel->"In[80]:=",ExpressionUUID->"fb282e6b-f91e-43a7-8c5c-247a5d3133ad"],

Cell[BoxData[
 TagBox[
  TagBox[GridBox[{
     {
      TagBox["\<\"Country\"\>",
       HoldForm], 
      TagBox["\<\"TotInf\"\>",
       HoldForm], 
      TagBox["\<\"InfWeight\"\>",
       HoldForm], 
      TagBox["\<\"CumInfWeight\"\>",
       HoldForm]},
     {"\<\"United_States_of_America\"\>", "5.740909`*^6", 
      "0.24249948318616846`", "0.24249948318616846`"},
     {"\<\"Brazil\"\>", "3.622861`*^6", "0.1530318491645357`", 
      "0.39553133235070415`"},
     {"\<\"India\"\>", "3.167323`*^6", "0.13378964735090987`", 
      "0.5293209797016141`"},
     {"\<\"Russia\"\>", "961493.`", "0.04061404833052025`", 
      "0.5699350280321344`"},
     {"\<\"South_Africa\"\>", "611450.`", "0.025828019394521444`", 
      "0.5957630474266558`"},
     {"\<\"Peru\"\>", "600438.`", "0.0253628658258364`", 
      "0.6211259132524921`"},
     {"\<\"Mexico\"\>", "563705.`", "0.02381124159422473`", 
      "0.6449371548467169`"},
     {"\<\"Colombia\"\>", "551696.`", "0.023303974139962224`", 
      "0.6682411289866791`"},
     {"\<\"Spain\"\>", "405436.`", "0.01712586290168811`", 
      "0.6853669918883672`"},
     {"\<\"Chile\"\>", "399568.`", "0.016877995017466913`", 
      "0.7022449869058341`"},
     {"\<\"Iran\"\>", "358905.`", "0.015160365198774584`", 
      "0.7174053521046088`"},
     {"\<\"Argentina\"\>", "350854.`", "0.01482028606859993`", 
      "0.7322256381732087`"},
     {"\<\"United_Kingdom\"\>", "326614.`", "0.013796373745232198`", 
      "0.746022011918441`"},
     {"\<\"Saudi_Arabia\"\>", "308654.`", "0.013037732436334323`", 
      "0.7590597443547753`"},
     {"\<\"Bangladesh\"\>", "297083.`", "0.01254896636811287`", 
      "0.7716087107228882`"},
     {"\<\"Pakistan\"\>", "293711.`", "0.01240653103996122`", 
      "0.7840152417628494`"},
     {"\<\"Italy\"\>", "260298.`", "0.010995145624916417`", 
      "0.7950103873877659`"},
     {"\<\"Turkey\"\>", "259692.`", "0.010969547816832223`", 
      "0.8059799352045981`"},
     {"\<\"France\"\>", "244854.`", "0.010342781684236083`", 
      "0.8163227168888342`"},
     {"\<\"Germany\"\>", "234853.`", "0.009920333369632096`", 
      "0.8262430502584662`"},
     {"\<\"Iraq\"\>", "207985.`", "0.00878541273001806`", 
      "0.8350284629884843`"},
     {"\<\"Philippines\"\>", "194252.`", "0.008205322468598543`", 
      "0.8432337854570828`"},
     {"\<\"Indonesia\"\>", "155412.`", "0.006564697277195791`", 
      "0.8497984827342786`"},
     {"\<\"Kazakhstan\"\>", "127462.`", "0.005384072300375325`", 
      "0.8551825550346539`"},
     {"\<\"Canada\"\>", "125647.`", "0.005307405597944944`", 
      "0.8604899606325989`"},
     {"\<\"Qatar\"\>", "117266.`", "0.0049533870673284025`", 
      "0.8654433476999273`"},
     {"\<\"Bolivia\"\>", "110148.`", "0.0046527184238576305`", 
      "0.8700960661237849`"},
     {"\<\"Ecuador\"\>", "108289.`", "0.004574193134701665`", 
      "0.8746702592584865`"},
     {"\<\"Ukraine\"\>", "106754.`", "0.004509353802343188`", 
      "0.8791796130608297`"},
     {"\<\"Israel\"\>", "105063.`", "0.004437924935230365`", 
      "0.88361753799606`"},
     {"\<\"Egypt\"\>", "97478.`", "0.004117529928103952`", 
      "0.887735067924164`"},
     {"\<\"Dominican_Republic\"\>", "91608.`", "0.003869577562667954`", 
      "0.8916046454868319`"},
     {"\<\"China\"\>", "89718.`", "0.0037897428146825987`", 
      "0.8953943883015145`"},
     {"\<\"Panama\"\>", "87485.`", "0.0036954195383591603`", 
      "0.8990898078398737`"},
     {"\<\"Sweden\"\>", "86721.`", "0.003663147714305821`", 
      "0.9027529555541796`"},
     {"\<\"Oman\"\>", "84509.`", "0.0035697114907377752`", 
      "0.9063226670449174`"},
     {"\<\"Belgium\"\>", "81998.`", "0.003463645325557232`", 
      "0.9097863123704746`"},
     {"\<\"Kuwait\"\>", "80960.`", "0.0034197995750763857`", 
      "0.913206111945551`"},
     {"\<\"Romania\"\>", "79330.`", "0.0033509473850149418`", 
      "0.916557059330566`"},
     {"\<\"Belarus\"\>", "70645.`", "0.002984087709748904`", 
      "0.9195411470403149`"},
     {"\<\"Guatemala\"\>", "68533.`", "0.0028948755469208245`", 
      "0.9224360225872357`"},
     {"\<\"United_Arab_Emirates\"\>", "67282.`", "0.0028420325470638512`", 
      "0.9252780551342995`"},
     {"\<\"Netherlands\"\>", "67062.`", "0.002832739613435926`", 
      "0.9281107947477354`"},
     {"\<\"Japan\"\>", "63121.`", "0.0026662693796738702`", 
      "0.9307770641274092`"},
     {"\<\"Poland\"\>", "62310.`", "0.0026320122470727472`", 
      "0.933409076374482`"},
     {"\<\"Singapore\"\>", "56404.`", "0.0023825392197703616`", 
      "0.9357916155942524`"},
     {"\<\"Portugal\"\>", "55720.`", "0.0023536466443089946`", 
      "0.9381452622385614`"},
     {"\<\"Honduras\"\>", "55479.`", "0.002343466657925677`", 
      "0.9404887288964872`"},
     {"\<\"Morocco\"\>", "53252.`", "0.0022493968252466365`", 
      "0.9427381257217338`"},
     {"\<\"Nigeria\"\>", "52548.`", "0.002219659437637277`", 
      "0.944957785159371`"},
     {"\<\"Bahrain\"\>", "49330.`", "0.0020837291630251744`", 
      "0.9470415143223961`"},
     {"\<\"Ghana\"\>", "43622.`", "0.0018426197759879213`", 
      "0.948884134098384`"},
     {"\<\"Kyrgyzstan\"\>", "43245.`", "0.0018266950669982498`", 
      "0.9507108291653823`"},
     {"\<\"Armenia\"\>", "42825.`", "0.001808954011890393`", 
      "0.9525197831772727`"},
     {"\<\"Ethiopia\"\>", "42143.`", "0.0017801459176438256`", 
      "0.9542999290949166`"},
     {"\<\"Algeria\"\>", "41858.`", "0.0017681073445349228`", 
      "0.9560680364394515`"},
     {"\<\"Venezuela\"\>", "40338.`", "0.0017039016212874413`", 
      "0.9577719380607389`"},
     {"\<\"Switzerland\"\>", "39959.`", "0.0016878924310829706`", 
      "0.9594598304918218`"},
     {"\<\"Uzbekistan\"\>", "39506.`", "0.0016687574359309251`", 
      "0.9611285879277528`"},
     {"\<\"Afghanistan\"\>", "38070.`", "0.0016080999237050148`", 
      "0.9627366878514578`"},
     {"\<\"Azerbaijan\"\>", "35426.`", "0.0014964157577403167`", 
      "0.9642331036091981`"},
     {"\<\"Costa_Rica\"\>", "34463.`", "0.0014557380528144451`", 
      "0.9656888416620125`"},
     {"\<\"Moldova\"\>", "33828.`", "0.0014289152671156618`", 
      "0.9671177569291282`"},
     {"\<\"Nepal\"\>", "32678.`", "0.001380338568606054`", 
      "0.9684980954977342`"},
     {"\<\"Kenya\"\>", "32557.`", "0.0013752274551106954`", 
      "0.9698733229528449`"},
     {"\<\"Serbia\"\>", "30714.`", "0.001297378015673124`", 
      "0.971170700968518`"},
     {"\<\"Puerto_Rico\"\>", "30618.`", "0.0012933229173627567`", 
      "0.9724640238858807`"},
     {"\<\"Ireland\"\>", "28116.`", "0.00118763691764881`", 
      "0.9736516608035295`"},
     {"\<\"Palestine\"\>", "25588.`", "0.0010808526621424723`", 
      "0.9747325134656719`"},
     {"\<\"Austria\"\>", "25547.`", "0.0010791207972390864`", 
      "0.975811634262911`"},
     {"\<\"Australia\"\>", "24916.`", "0.0010524669739699016`", 
      "0.9768641012368808`"},
     {"\<\"El_Salvador\"\>", "24811.`", "0.0010480317101929373`", 
      "0.9779121329470738`"},
     {"\<\"Czechia\"\>", "22181.`", "0.0009369389127318345`", 
      "0.9788490718598056`"},
     {"\<\"Cameroon\"\>", "18762.`", "0.0007925182760324006`", 
      "0.9796415901358381`"},
     {"\<\"Bosnia_and_Herzegovina\"\>", "18027.`", "0.0007614714295936512`", 
      "0.9804030615654317`"},
     {"\<\"South_Korea\"\>", "17945.`", "0.0007580076997868793`", 
      "0.9811610692652185`"},
     {"\<\"Cote_dIvoire\"\>", "17506.`", "0.000739464073138429`", 
      "0.9819005333383569`"},
     {"\<\"Denmark\"\>", "16397.`", "0.0006926192395322072`", 
      "0.9825931525778892`"},
     {"\<\"Bulgaria\"\>", "15287.`", "0.0006457321653185859`", 
      "0.9832388847432078`"},
     {"\<\"Madagascar\"\>", "14402.`", "0.0006083492277698877`", 
      "0.9838472339709776`"},
     {"\<\"Paraguay\"\>", "13602.`", "0.0005745567418501606`", 
      "0.9844217907128278`"},
     {"\<\"North_Macedonia\"\>", "13595.`", "0.000574261057598363`", 
      "0.9849960517704262`"},
     {"\<\"Lebanon\"\>", "13155.`", "0.0005556751903425131`", 
      "0.9855517269607686`"},
     {"\<\"Senegal\"\>", "13013.`", "0.0005496770240917615`", 
      "0.9861014039848605`"},
     {"\<\"Sudan\"\>", "12836.`", "0.0005422004365820218`", 
      "0.9866436044214425`"},
     {"\<\"Kosovo\"\>", "12448.`", "0.0005258110809109542`", 
      "0.9871694155023535`"},
     {"\<\"Zambia\"\>", "11148.`", "0.0004708982912913976`", 
      "0.9876403137936449`"},
     {"\<\"Libya\"\>", "11009.`", "0.000465026846862845`", 
      "0.9881053406405078`"},
     {"\<\"Norway\"\>", "10323.`", "0.000436049790186679`", 
      "0.9885413904306944`"},
     {"\<\"Democratic_Republic_of_the_Congo\"\>", "9841.`", 
      "0.0004156898174200434`", "0.9889570802481145`"},
     {"\<\"Malaysia\"\>", "9274.`", "0.0003917393930244368`", 
      "0.9893488196411389`"},
     {"\<\"Guinea\"\>", "9013.`", "0.00038071459449312583`", 
      "0.989729534235632`"},
     {"\<\"Greece\"\>", "8819.`", "0.000372519916657592`", 
      "0.9901020541522896`"},
     {"\<\"Albania\"\>", "8605.`", "0.00036348042667406496`", 
      "0.9904655345789637`"},
     {"\<\"Gabon\"\>", "8409.`", "0.0003552012676237318`", 
      "0.9908207358465875`"},
     {"\<\"Tajikistan\"\>", "8346.`", "0.0003525401093575533`", 
      "0.9911732759559451`"},
     {"\<\"Croatia\"\>", "8311.`", "0.0003510616880985652`", 
      "0.9915243376440437`"},
     {"\<\"Haiti\"\>", "8110.`", "0.0003425713260112338`", 
      "0.9918669089700549`"},
     {"\<\"Finland\"\>", "7938.`", "0.00033530594153849245`", 
      "0.9922022149115934`"},
     {"\<\"Luxembourg\"\>", "7794.`", "0.0003292232940729416`", 
      "0.9925314382056664`"},
     {"\<\"Maldives\"\>", "6912.`", "0.0002919670783464424`", 
      "0.9928234052840128`"},
     {"\<\"Mauritania\"\>", "6905.`", "0.0002916713940946448`", 
      "0.9931150766781075`"},
     {"\<\"Zimbabwe\"\>", "6070.`", "0.0002564004869159296`", 
      "0.9933714771650234`"},
     {"\<\"Namibia\"\>", "6030.`", "0.00025471086261994326`", 
      "0.9936261880276434`"},
     {"\<\"Malawi\"\>", "5419.`", "0.00022890185149875166`", 
      "0.9938550898791421`"},
     {"\<\"Djibouti\"\>", "5383.`", "0.00022738118963236395`", 
      "0.9940824710687745`"},
     {"\<\"Hungary\"\>", "5191.`", "0.00021927099301162942`", 
      "0.9943017420617861`"},
     {"\<\"Equatorial_Guinea\"\>", "4926.`", "0.00020807723205071982`", 
      "0.9945098192938369`"},
     {"\<\"Central_African_Republic\"\>", "4679.`", "0.00019764380202300406`",
       "0.9947074630958599`"},
     {"\<\"Montenegro\"\>", "4378.`", "0.00018492937919570673`", 
      "0.9948923924750556`"},
     {"\<\"Nicaragua\"\>", "4311.`", "0.0001820992584999296`", 
      "0.9950744917335554`"},
     {"\<\"Eswatini\"\>", "4304.`", "0.00018180357424813198`", 
      "0.9952562953078036`"},
     {"\<\"Congo\"\>", "3850.`", "0.0001626263384886868`", 
      "0.9954189216462923`"},
     {"\<\"Cuba\"\>", "3717.`", "0.00015700833770453218`", 
      "0.9955759299839968`"},
     {"\<\"Suriname\"\>", "3632.`", "0.0001534178860755612`", 
      "0.9957293478700724`"},
     {"\<\"Cape_Verde\"\>", "3532.`", "0.0001491938253355953`", 
      "0.995878541695408`"},
     {"\<\"Mozambique\"\>", "3440.`", "0.00014530768945482668`", 
      "0.9960238493848629`"},
     {"\<\"Slovakia\"\>", "3424.`", "0.00014463183973643213`", 
      "0.9961684812245993`"},
     {"\<\"Thailand\"\>", "3402.`", "0.00014370254637363964`", 
      "0.996312183770973`"},
     {"\<\"Rwanda\"\>", "3306.`", "0.00013964744806327237`", 
      "0.9964518312190362`"},
     {"\<\"Somalia\"\>", "3269.`", "0.00013808454558948498`", 
      "0.9965899157646257`"},
     {"\<\"Sri_Lanka\"\>", "2959.`", "0.00012498995729559074`", 
      "0.9967149057219213`"},
     {"\<\"Tunisia\"\>", "2893.`", "0.00012220207720721324`", 
      "0.9968371077991286`"},
     {"\<\"Mali\"\>", "2708.`", "0.00011438756483827634`", 
      "0.9969514953639669`"},
     {"\<\"Lithuania\"\>", "2673.`", "0.00011290914357928828`", 
      "0.9970644045075462`"},
     {"\<\"Slovenia\"\>", "2665.`", "0.000112571218720091`", 
      "0.9971769757262663`"},
     {"\<\"Gambia\"\>", "2585.`", "0.00010919197012811829`", 
      "0.9972861676963944`"},
     {"\<\"South_Sudan\"\>", "2504.`", "0.00010577048092874592`", 
      "0.9973919381773232`"},
     {"\<\"Uganda\"\>", "2362.`", "0.00009977231467799436`", 
      "0.9974917104920011`"},
     {"\<\"Syria\"\>", "2293.`", "0.0000968577127674179`", 
      "0.9975885682047686`"},
     {"\<\"Estonia\"\>", "2275.`", "0.00009609738183422403`", 
      "0.9976846655866028`"},
     {"\<\"Angola\"\>", "2222.`", "0.00009385862964204211`", 
      "0.9977785242162449`"},
     {"\<\"Guinea_Bissau\"\>", "2149.`", "0.000090775065301867`", 
      "0.9978692992815468`"},
     {"\<\"Benin\"\>", "2115.`", "0.0000893388846502786`", 
      "0.997958638166197`"},
     {"\<\"Iceland\"\>", "2073.`", "0.00008756477913949293`", 
      "0.9980462029453365`"},
     {"\<\"Sierra_Leone\"\>", "1997.`", "0.00008435449297711886`", 
      "0.9981305574383137`"},
     {"\<\"Yemen\"\>", "1916.`", "0.00008093300377774649`", 
      "0.9982114904420915`"},
     {"\<\"Bahamas\"\>", "1798.`", "0.00007594861210458673`", 
      "0.998287439054196`"},
     {"\<\"Malta\"\>", "1667.`", "0.00007041509253523141`", 
      "0.9983578541467313`"},
     {"\<\"Jordan\"\>", "1639.`", "0.00006923235552804096`", 
      "0.9984270865022593`"},
     {"\<\"Aruba\"\>", "1628.`", "0.00006876770884664471`", 
      "0.998495854211106`"},
     {"\<\"Jamaica\"\>", "1612.`", "0.00006809185912825017`", 
      "0.9985639460702342`"},
     {"\<\"Botswana\"\>", "1562.`", "0.00006597982875826723`", 
      "0.9986299258989925`"},
     {"\<\"Uruguay\"\>", "1533.`", "0.00006475485114367711`", 
      "0.9986946807501361`"},
     {"\<\"Cyprus\"\>", "1460.`", "0.00006167128680350202`", 
      "0.9987563520369396`"},
     {"\<\"Georgia\"\>", "1421.`", "0.00006002390311491532`", 
      "0.9988163759400545`"},
     {"\<\"New_Zealand\"\>", "1339.`", "0.00005656017330814329`", 
      "0.9988729361133626`"},
     {"\<\"Burkina_Faso\"\>", "1338.`", "0.000056517932700743626`", 
      "0.9989294540460634`"},
     {"\<\"Latvia\"\>", "1337.`", "0.00005647569209334397`", 
      "0.9989859297381567`"},
     {"\<\"Togo\"\>", "1295.`", "0.000054701586582558294`", 
      "0.9990406313247393`"},
     {"\<\"Liberia\"\>", "1290.`", "0.00005449038354556`", 
      "0.9990951217082849`"},
     {"\<\"Niger\"\>", "1172.`", "0.00004950599187240025`", 
      "0.9991446277001572`"},
     {"\<\"Trinidad_and_Tobago\"\>", "1099.`", "0.00004642242753222515`", 
      "0.9991910501276895`"},
     {"\<\"Andorra\"\>", "1060.`", "0.00004477504384363845`", 
      "0.9992358251715331`"},
     {"\<\"Vietnam\"\>", "1022.`", "0.00004316990076245141`", 
      "0.9992789950722956`"},
     {"\<\"Lesotho\"\>", "1015.`", "0.000042874216510653796`", 
      "0.9993218692888062`"},
     {"\<\"United_States_Virgin_Islands\"\>", "998.`", 
      "0.0000421561261848596`", "0.999364025414991`"},
     {"\<\"Chad\"\>", "987.`", "0.00004169147950346335`", 
      "0.9994057168944945`"},
     {"\<\"Guyana\"\>", "955.`", "0.00004033978006667426`", 
      "0.9994460566745612`"},
     {"\<\"Guam\"\>", "907.`", "0.000038312230911490634`", 
      "0.9994843689054727`"},
     {"\<\"Sao_Tome_and_Principe\"\>", "892.`", "0.00003767862180049575`", 
      "0.9995220475272731`"},
     {"\<\"Western_Sahara\"\>", "766.`", "0.00003235630526813873`", 
      "0.9995544038325412`"},
     {"\<\"San_Marino\"\>", "726.`", "0.00003066668097215237`", 
      "0.9995850705135134`"},
     {"\<\"Belize\"\>", "713.`", "0.000030117553075956808`", 
      "0.9996151880665893`"},
     {"\<\"United_Republic_of_Tanzania\"\>", "509.`", 
      "0.00002150046916642639`", "0.9996366885357557`"},
     {"\<\"Taiwan\"\>", "487.`", "0.00002057117580363389`", 
      "0.9996572597115594`"},
     {"\<\"Myanmar\"\>", "474.`", "0.000020022047907438327`", 
      "0.9996772817594668`"},
     {"\<\"Burundi\"\>", "430.`", "0.000018163461181853335`", 
      "0.9996954452206487`"},
     {"\<\"Comoros\"\>", "417.`", "0.000017614333285657767`", 
      "0.9997130595539343`"},
     {"\<\"Faroe_Islands\"\>", "410.`", "0.000017318649033860157`", 
      "0.9997303782029682`"},
     {"\<\"Sint_Maarten\"\>", "408.`", "0.000017234167819060838`", 
      "0.9997476123707872`"},
     {"\<\"Papua_New_Guinea\"\>", "401.`", "0.000016938483567263224`", 
      "0.9997645508543545`"},
     {"\<\"Turks_and_Caicos_islands\"\>", "383.`", "0.000016178152634069365`",
       "0.9997807290069886`"},
     {"\<\"Jersey\"\>", "364.`", "0.000015375581093475846`", 
      "0.999796104588082`"},
     {"\<\"Mauritius\"\>", "346.`", "0.000014615250160281985`", 
      "0.9998107198382423`"},
     {"\<\"Isle_of_Man\"\>", "336.`", "0.000014192844086285396`", 
      "0.9998249126823286`"},
     {"\<\"French_Polynesia\"\>", "310.`", "0.000013094588293894263`", 
      "0.9998380072706226`"},
     {"\<\"Eritrea\"\>", "306.`", "0.000012925625864295628`", 
      "0.9998509328964869`"},
     {"\<\"Mongolia\"\>", "298.`", "0.000012587701005098357`", 
      "0.999863520597492`"},
     {"\<\"Cambodia\"\>", "273.`", "0.000011531685820106884`", 
      "0.9998750522833121`"},
     {"\<\"Guernsey\"\>", "252.`", "0.000010644633064714047`", 
      "0.9998856969163767`"},
     {"\<\"Gibraltar\"\>", "248.`", "0.00001047567063511541`", 
      "0.9998961725870119`"},
     {"\<\"Cayman_Islands\"\>", "205.`", "8.659324516930078`*^-6", 
      "0.9999048319115288`"},
     {"\<\"Bermuda\"\>", "168.`", "7.096422043142698`*^-6", 
      "0.9999119283335719`"},
     {"\<\"Monaco\"\>", "163.`", "6.885219006144403`*^-6", 
      "0.9999188135525781`"},
     {"\<\"Barbados\"\>", "161.`", "6.800737791345086`*^-6", 
      "0.9999256142903694`"},
     {"\<\"Bhutan\"\>", "156.`", "6.589534754346791`*^-6", 
      "0.9999322038251237`"},
     {"\<\"Brunei_Darussalam\"\>", "143.`", "6.040406858151225`*^-6", 
      "0.9999382442319819`"},
     {"\<\"Seychelles\"\>", "132.`", "5.575760176754977`*^-6", 
      "0.9999438199921586`"},
     {"\<\"Liechtenstein\"\>", "101.`", "4.266301347365551`*^-6", 
      "0.999948086293506`"},
     {"\<\"Antigua_and_Barbuda\"\>", "94.`", "3.970617095567938`*^-6", 
      "0.9999520569106015`"},
     {"\<\"Saint_Vincent_and_the_Grenadines\"\>", "58.`", 
      "2.4499552291802172`*^-6", "0.9999545068658307`"},
     {"\<\"Northern_Mariana_Islands\"\>", "54.`", "2.2809927995815814`*^-6", 
      "0.9999567878586302`"},
     {"\<\"Cura\[CCedilla]ao\"\>", "47.`", "1.985308547783969`*^-6", 
      "0.999958773167178`"},
     {"\<\"Fiji\"\>", "28.`", "1.1827370071904497`*^-6", 
      "0.9999599559041852`"},
     {"\<\"British_Virgin_Islands\"\>", "26.`", "1.0982557923911317`*^-6", 
      "0.9999610541599776`"},
     {"\<\"Saint_Lucia\"\>", "26.`", "1.0982557923911317`*^-6", 
      "0.99996215241577`"},
     {"\<\"Timor_Leste\"\>", "26.`", "1.0982557923911317`*^-6", 
      "0.9999632506715624`"},
     {"\<\"Grenada\"\>", "24.`", "1.013774577591814`*^-6", 
      "0.9999642644461401`"},
     {"\<\"New_Caledonia\"\>", "23.`", "9.71533970192155`*^-7", 
      "0.9999652359801102`"},
     {"\<\"Laos\"\>", "22.`", "9.292933627924961`*^-7", 
      "0.999966165273473`"},
     {"\<\"Dominica\"\>", "20.`", "8.448121479931783`*^-7", 
      "0.999967010085621`"},
     {"\<\"Saint_Kitts_and_Nevis\"\>", "17.`", "7.180903257942016`*^-7", 
      "0.9999677281759468`"},
     {"\<\"Greenland\"\>", "14.`", "5.913685035952248`*^-7", 
      "0.9999683195444504`"},
     {"\<\"Bonaire, Saint Eustatius and Saba\"\>", "13.`", 
      "5.491278961955659`*^-7", "0.9999688686723466`"},
     {"\<\"Falkland_Islands_(Malvinas)\"\>", "13.`", "5.491278961955659`*^-7",
       "0.9999694178002427`"},
     {"\<\"Montserrat\"\>", "13.`", "5.491278961955659`*^-7", 
      "0.9999699669281389`"},
     {"\<\"Holy_See\"\>", "12.`", "5.06887288795907`*^-7", 
      "0.9999704738154277`"},
     {"\<\"Anguilla\"\>", "3.`", "1.2672182219897675`*^-7", 
      "0.9999706005372498`"}
    },
    GridBoxAlignment->{"Columns" -> {{Left}}, "Rows" -> {{Baseline}}},
    GridBoxDividers->{
     "Columns" -> {{False}}, "Rows" -> {False, True, {False}, False}},
    GridBoxSpacings->{"Columns" -> {
        Offset[0.27999999999999997`], {
         Offset[2.0999999999999996`]}, 
        Offset[0.27999999999999997`]}, "Rows" -> {
        Offset[0.2], {
         Offset[0.4]}, 
        Offset[0.2]}}],
   {None, OutputFormsDump`HeadedColumns}],
  Function[BoxForm`e$, 
   TableForm[
   BoxForm`e$, 
    TableHeadings -> {
     None, {"Country", "TotInf", "InfWeight", "CumInfWeight"}}]]]], "Output",
 CellChangeTimes->{
  3.8067488596666403`*^9, 3.806748937484708*^9, 3.806749734120463*^9, 
   3.806749776533654*^9, 3.806749814238181*^9, 3.806750418713653*^9, 
   3.806755845823945*^9, 3.8068334323076468`*^9, {3.8068336988907433`*^9, 
   3.806833727697268*^9}, {3.806834053286083*^9, 3.806834068593528*^9}, {
   3.807359974103257*^9, 3.8073599811306667`*^9}},
 CellLabel->
  "Out[80]//TableForm=",ExpressionUUID->"f38f4f7d-f4ae-468a-bdcc-\
5a353cbf836b"]
}, Closed]]
}, Closed]],

Cell[CellGroupData[{

Cell[TextData[{
 "Unconstrained estimates of epidemics larger than ",
 Cell[BoxData[
  FormBox[
   SuperscriptBox["10", "4"], TraditionalForm]],ExpressionUUID->
  "d06e26aa-f89e-4451-b68e-05e3655c3b19"],
 " infections"
}], "Subsection",
 CellChangeTimes->{{3.806834165172504*^9, 3.806834201901535*^9}, {
   3.8068379444364033`*^9, 3.8068379493963223`*^9}, {3.8068392151598063`*^9, 
   3.806839229676141*^9}, {3.806919771722818*^9, 3.806919781193059*^9}, {
   3.80694123503373*^9, 3.8069412421104116`*^9}, 3.8073609529523783`*^9, {
   3.807366890757032*^9, 3.8073668918829403`*^9}, {3.807439031549143*^9, 
   3.807439032174493*^9}},ExpressionUUID->"1c64ef12-4484-4767-b483-\
2312ce74b3e3"],

Cell[CellGroupData[{

Cell[BoxData[
 RowBox[{
  RowBox[{
   RowBox[{"(", 
    RowBox[{"EpidemicCMESurvey1", "=", 
     RowBox[{
      RowBox[{
       RowBox[{"Quiet", "@", 
        RowBox[{"TimeConstrained", "[", 
         RowBox[{
          RowBox[{"Check", "[", 
           RowBox[{
            RowBox[{
             RowBox[{"EpidemicCMESummary", "[", "]"}], "[", 
             RowBox[{
              RowBox[{"EpidemicCME", "[", "]"}], "[", "#", "]"}], "]"}], ",", 
            
            RowBox[{
             RowBox[{"#", "[", 
              RowBox[{"[", "1", "]"}], "]"}], "<>", "\"\< error\>\""}]}], 
           "]"}], ",", "30", ",", 
          RowBox[{
           RowBox[{"#", "[", 
            RowBox[{"[", "1", "]"}], "]"}], "<>", "\"\< timeout\>\""}]}], 
         "]"}]}], "&"}], "/@", 
      RowBox[{"Select", "[", 
       RowBox[{
        RowBox[{
         RowBox[{"EpidemicCMEData", "[", "]"}], "[", "GlobalData", "]"}], ",", 
        RowBox[{
         RowBox[{
          RowBox[{"#", "[", 
           RowBox[{"[", "5", "]"}], "]"}], "\[GreaterEqual]", 
          SuperscriptBox["10", "4"]}], "&"}]}], "]"}]}]}], ")"}], "//", 
   "Dimensions"}], "//", "Timing"}]], "Input",
 CellChangeTimes->{{3.806838050460971*^9, 3.8068380772715483`*^9}, {
   3.806838107856019*^9, 3.806838155096912*^9}, {3.806839237011414*^9, 
   3.806839240887689*^9}, 3.8068403522678127`*^9, {3.806840422726116*^9, 
   3.806840436407853*^9}, {3.806840596381817*^9, 3.806840633495084*^9}, {
   3.806919789174119*^9, 3.8069198675233707`*^9}, {3.8069260689704103`*^9, 
   3.806926074413694*^9}, {3.806926209700123*^9, 3.8069262185897703`*^9}, {
   3.806926797898451*^9, 3.8069268248695793`*^9}, {3.806926859204638*^9, 
   3.806926914902503*^9}, 3.806926986762739*^9, {3.8069365158359222`*^9, 
   3.8069365306765738`*^9}, 3.807357755138558*^9, 3.807358488421637*^9, {
   3.8073592121266747`*^9, 3.807359221902223*^9}, {3.8073600770058327`*^9, 
   3.8073600869290123`*^9}, {3.807366841559423*^9, 3.807366869108416*^9}, 
   3.8074390420756483`*^9, {3.809516763679954*^9, 3.809516770765532*^9}, {
   3.809517000967368*^9, 3.809517046225626*^9}, 3.809517725531743*^9, 
   3.809772126121052*^9},
 CellLabel->"In[69]:=",ExpressionUUID->"bebd6366-1ba7-4d6a-95a9-8a1658bb14b1"],

Cell[BoxData[
 RowBox[{"{", 
  RowBox[{"1169.577121`", ",", 
   RowBox[{"{", "118", "}"}]}], "}"}]], "Output",
 CellChangeTimes->{3.806840340361142*^9, 3.806840468215413*^9, 
  3.806840943611163*^9, 3.806920238920231*^9, 3.8069261323369217`*^9, 
  3.806926555467299*^9, 3.8069273815125*^9, 3.8069369288539953`*^9, 
  3.807357937784165*^9, 3.8073588805331163`*^9, 3.807359610552709*^9, 
  3.807360315624324*^9, 3.807367290287945*^9, 3.8074392723131113`*^9, 
  3.807528053485322*^9, 3.809515699392761*^9, 3.809516990735941*^9, 
  3.8095175783489532`*^9, 3.809518028507345*^9, 3.809520666044326*^9, 
  3.8095219037018547`*^9, 3.80977203585345*^9, 3.809772670241192*^9, 
  3.8125363133448267`*^9, 3.815311781106724*^9},
 CellLabel->"Out[69]=",ExpressionUUID->"d55eebc1-2b57-4f4a-a303-ac48e0dd1b0a"]
}, Open  ]],

Cell[CellGroupData[{

Cell[BoxData[
 RowBox[{"Select", "[", 
  RowBox[{"EpidemicCMESurvey1", ",", 
   RowBox[{
    RowBox[{
     RowBox[{"Length", "[", "#", "]"}], "==", "0"}], "&"}]}], "]"}]], "Input",\

 CellChangeTimes->{{3.8069288972124977`*^9, 3.806928897441044*^9}, 
   3.806941176644844*^9, 3.8073590496254387`*^9},
 CellLabel->"In[70]:=",ExpressionUUID->"6136ae36-0228-47a4-bf20-b0d9d7551ebe"],

Cell[BoxData[
 RowBox[{"{", 
  RowBox[{"\<\"Angola timeout\"\>", ",", "\<\"Cape_Verde error\"\>", 
   ",", "\<\"Ethiopia timeout\"\>", ",", "\<\"Ghana error\"\>", 
   ",", "\<\"Guinea error\"\>", ",", "\<\"India error\"\>", 
   ",", "\<\"Indonesia error\"\>", ",", "\<\"Iraq error\"\>", 
   ",", "\<\"Kuwait timeout\"\>", ",", "\<\"Malaysia error\"\>", 
   ",", "\<\"Morocco timeout\"\>", ",", "\<\"Myanmar timeout\"\>", 
   ",", "\<\"Nigeria timeout\"\>", ",", "\<\"Paraguay error\"\>", 
   ",", "\<\"Singapore error\"\>", ",", "\<\"United_Arab_Emirates error\"\>", 
   ",", "\<\"Zambia timeout\"\>"}], "}"}]], "Output",
 CellChangeTimes->{3.806928898282577*^9, 3.806941177620036*^9, 
  3.80735905040035*^9, 3.807359888970888*^9, 3.8073606914994183`*^9, 
  3.807375853847456*^9, 3.807439412487987*^9, 3.807528084746668*^9, 
  3.8095158212314377`*^9, 3.8095176857001877`*^9, 3.809518356393098*^9, 
  3.8095210450187798`*^9, 3.8095275155288267`*^9, 3.8097720996874437`*^9, 
  3.8097727440685883`*^9, 3.8125426124950666`*^9, 3.815312722768258*^9},
 CellLabel->"Out[70]=",ExpressionUUID->"7707475a-841c-4b10-a815-701ce146af5b"]
}, Open  ]],

Cell[CellGroupData[{

Cell[BoxData[
 RowBox[{
  RowBox[{"(", 
   RowBox[{"validSurvey1", "=", 
    RowBox[{"Select", "[", 
     RowBox[{"EpidemicCMESurvey1", ",", 
      RowBox[{
       RowBox[{
        RowBox[{"Length", "[", "#", "]"}], ">", "0"}], "&"}]}], "]"}]}], 
   ")"}], "//", "Dimensions"}]], "Input",
 CellChangeTimes->{{3.806926157642181*^9, 3.806926173956459*^9}, {
  3.806926575174197*^9, 3.806926578276319*^9}, {3.8069274787163773`*^9, 
  3.8069275114043493`*^9}, {3.8069411874701366`*^9, 3.8069411988136473`*^9}, {
  3.807358513122203*^9, 3.8073585154409933`*^9}},
 CellLabel->"In[71]:=",ExpressionUUID->"27e6d7a0-c8f1-423a-9458-908a0cdebbb9"],

Cell[BoxData[
 RowBox[{"{", "101", "}"}]], "Output",
 CellChangeTimes->{
  3.80692617487147*^9, 3.806926582562289*^9, 3.806927512975071*^9, {
   3.80694118819921*^9, 3.806941199576613*^9}, 3.807359086084079*^9, 
   3.807360696550241*^9, 3.807375858816431*^9, 3.807439417935017*^9, 
   3.807528087636454*^9, 3.809515835601788*^9, 3.8095183662302523`*^9, 
   3.809521050801721*^9, 3.8095275221869087`*^9, 3.8097720886390047`*^9, 
   3.8097727526831207`*^9, 3.81254262370863*^9, 3.815312741313118*^9},
 CellLabel->"Out[71]=",ExpressionUUID->"39a1b293-e914-40c8-98c5-afb0d2bd1e4b"]
}, Open  ]],

Cell[CellGroupData[{

Cell[BoxData[
 RowBox[{
  RowBox[{"validSurvey1", "[", 
   RowBox[{"[", 
    RowBox[{"All", ",", "1", ",", "1", ",", "3", ",", "1"}], "]"}], "]"}], "//",
   "Dimensions"}]], "Input",
 CellChangeTimes->{{3.8073613695283003`*^9, 3.8073613844835367`*^9}},
 CellLabel->"In[72]:=",ExpressionUUID->"c20a66d5-7207-436a-8534-c5ce7870073a"],

Cell[BoxData[
 RowBox[{"{", 
  RowBox[{"101", ",", "9"}], "}"}]], "Output",
 CellChangeTimes->{3.8073613852004757`*^9, 3.8075280906632423`*^9, 
  3.809515844107601*^9, 3.809518373159947*^9, 3.8095210583938026`*^9, 
  3.809527528127466*^9, 3.809772766061092*^9, 3.812542633336532*^9, 
  3.815312745308131*^9},
 CellLabel->"Out[72]=",ExpressionUUID->"048433db-4b6c-422b-9e52-3bdcdac98b21"]
}, Open  ]],

Cell[CellGroupData[{

Cell[BoxData[
 RowBox[{"validSurvey1", "[", 
  RowBox[{"[", 
   RowBox[{"1", ",", "1", ",", "1", ",", "3", ",", "1"}], "]"}], 
  "]"}]], "Input",
 CellChangeTimes->{{3.809516637260882*^9, 3.809516653215033*^9}},
 CellLabel->"In[73]:=",ExpressionUUID->"0de3f08f-6e2f-4049-998c-8d1a894c4e53"],

Cell[BoxData[
 RowBox[{"{", 
  RowBox[{
   RowBox[{
    FractionBox["1", 
     RowBox[{"d", "+", "m"}]], "\[Rule]", "19.535659992606217`"}], ",", 
   RowBox[{
    FractionBox["d", 
     RowBox[{"d", "+", "m"}]], "\[Rule]", "0.06517479493024621`"}], ",", 
   RowBox[{
    FractionBox[
     RowBox[{"r", "[", "0", "]"}], 
     RowBox[{"d", "+", "m"}]], "\[Rule]", "2.2842816805142787`"}], ",", 
   RowBox[{
    RowBox[{"1", "-", 
     FractionBox[
      RowBox[{"d", "+", "m"}], 
      RowBox[{"r", "[", "0", "]"}]]}], "\[Rule]", "0.5622256184382384`"}], 
   ",", 
   RowBox[{"b", "\[Rule]", "2.0360661133689133`"}], ",", 
   RowBox[{"population", "\[Rule]", "38041757"}], ",", 
   RowBox[{"popweight", "\[Rule]", "0.0049596537975890665`"}], ",", 
   RowBox[{"totinfections", "\[Rule]", "45202.`"}], ",", 
   RowBox[{"infweight", "\[Rule]", "0.0007548779701067188`"}]}], 
  "}"}]], "Output",
 CellChangeTimes->{{3.809516638672176*^9, 3.809516655553423*^9}, 
   3.8095183780313873`*^9, 3.809521062029312*^9, 3.809527538142926*^9, 
   3.8097727738659554`*^9, 3.8125426376679497`*^9, 3.815312752036796*^9},
 CellLabel->"Out[73]=",ExpressionUUID->"23ddef7d-496c-42f0-b92c-e2ce9c3dc589"]
}, Open  ]],

Cell[CellGroupData[{

Cell[BoxData[
 RowBox[{
  RowBox[{
   RowBox[{"(", 
    RowBox[{"EpidemicCMESurvey2", "=", 
     RowBox[{
      RowBox[{
       RowBox[{"Quiet", "@", 
        RowBox[{"TimeConstrained", "[", 
         RowBox[{
          RowBox[{"Check", "[", 
           RowBox[{
            RowBox[{
             RowBox[{"EpidemicCMESummary", "[", "]"}], "[", 
             RowBox[{
              RowBox[{"EpidemicCME", "[", 
               RowBox[{"addedconstraints", "\[Rule]", 
                RowBox[{"{", 
                 RowBox[{
                 "2", "\[GreaterEqual]", "b", "\[GreaterEqual]", ".05"}], 
                 "}"}]}], "]"}], "[", "#", "]"}], "]"}], ",", 
            RowBox[{
             RowBox[{"#", "[", 
              RowBox[{"[", "1", "]"}], "]"}], "<>", "\"\< error\>\""}]}], 
           "]"}], ",", "30", ",", 
          RowBox[{
           RowBox[{"#", "[", 
            RowBox[{"[", "1", "]"}], "]"}], "<>", "\"\< timeout\>\""}]}], 
         "]"}]}], "&"}], "/@", 
      RowBox[{"Select", "[", 
       RowBox[{
        RowBox[{
         RowBox[{"EpidemicCMEData", "[", "]"}], "[", "GlobalData", "]"}], ",", 
        RowBox[{
         RowBox[{
          RowBox[{"#", "[", 
           RowBox[{"[", "5", "]"}], "]"}], "\[GreaterEqual]", 
          SuperscriptBox["10", "4"]}], "&"}]}], "]"}]}]}], ")"}], "//", 
   "Dimensions"}], "//", "Timing"}]], "Input",
 CellChangeTimes->{{3.806838050460971*^9, 3.8068380772715483`*^9}, {
   3.806838107856019*^9, 3.806838155096912*^9}, {3.806839237011414*^9, 
   3.806839240887689*^9}, 3.8068403522678127`*^9, {3.806840422726116*^9, 
   3.806840436407853*^9}, {3.806840596381817*^9, 3.806840633495084*^9}, {
   3.806919789174119*^9, 3.8069198675233707`*^9}, {3.8069260689704103`*^9, 
   3.806926074413694*^9}, {3.806926209700123*^9, 3.8069262185897703`*^9}, {
   3.806926797898451*^9, 3.8069268248695793`*^9}, {3.806926859204638*^9, 
   3.806926914902503*^9}, 3.806926986762739*^9, {3.8069365158359222`*^9, 
   3.8069365306765738`*^9}, 3.807357755138558*^9, 3.807358488421637*^9, {
   3.8073592121266747`*^9, 3.807359221902223*^9}, {3.8073600770058327`*^9, 
   3.8073600869290123`*^9}, {3.807366841559423*^9, 3.807366869108416*^9}, 
   3.8074390420756483`*^9, {3.809516763679954*^9, 3.809516770765532*^9}, {
   3.809517000967368*^9, 3.809517046225626*^9}, 3.809517725531743*^9, 
   3.809772126121052*^9, {3.815319142364534*^9, 3.815319142790361*^9}, {
   3.8153191838455257`*^9, 3.81531920220362*^9}},
 CellLabel->"In[76]:=",ExpressionUUID->"461c1767-f7e2-4573-b0e5-9e1bb631123f"],

Cell[BoxData[
 RowBox[{"{", 
  RowBox[{"666.735878`", ",", 
   RowBox[{"{", "118", "}"}]}], "}"}]], "Output",
 CellChangeTimes->{3.815319672342649*^9},
 CellLabel->"Out[76]=",ExpressionUUID->"f26be38e-3c8e-479e-a67a-b86fe98775a3"]
}, Open  ]],

Cell[CellGroupData[{

Cell[BoxData[
 RowBox[{"Select", "[", 
  RowBox[{"EpidemicCMESurvey2", ",", 
   RowBox[{
    RowBox[{
     RowBox[{"Length", "[", "#", "]"}], "==", "0"}], "&"}]}], "]"}]], "Input",\

 CellChangeTimes->{{3.8069288972124977`*^9, 3.806928897441044*^9}, 
   3.806941176644844*^9, 3.8073590496254387`*^9, {3.815323018509491*^9, 
   3.815323018800539*^9}},
 CellLabel->"In[77]:=",ExpressionUUID->"4966c4eb-f3e6-41c8-92c1-33b019dce025"],

Cell[BoxData[
 RowBox[{"{", 
  RowBox[{"\<\"Cote_dIvoire error\"\>", ",", "\<\"Nigeria error\"\>", 
   ",", "\<\"Zambia timeout\"\>"}], "}"}]], "Output",
 CellChangeTimes->{3.815323021154633*^9},
 CellLabel->"Out[77]=",ExpressionUUID->"08facceb-0ed4-4618-a69f-9e1d04879c85"]
}, Open  ]],

Cell[CellGroupData[{

Cell[BoxData[
 RowBox[{
  RowBox[{"(", 
   RowBox[{"validSurvey2", "=", 
    RowBox[{"Select", "[", 
     RowBox[{"EpidemicCMESurvey2", ",", 
      RowBox[{
       RowBox[{
        RowBox[{"Length", "[", "#", "]"}], ">", "0"}], "&"}]}], "]"}]}], 
   ")"}], "//", "Dimensions"}]], "Input",
 CellChangeTimes->{{3.806926157642181*^9, 3.806926173956459*^9}, {
  3.806926575174197*^9, 3.806926578276319*^9}, {3.8069274787163773`*^9, 
  3.8069275114043493`*^9}, {3.8069411874701366`*^9, 3.8069411988136473`*^9}, {
  3.807358513122203*^9, 3.8073585154409933`*^9}, {3.815323049920871*^9, 
  3.8153230540703573`*^9}},
 CellLabel->"In[78]:=",ExpressionUUID->"6ca0ac87-886a-431e-9b91-0e14f3f84475"],

Cell[BoxData[
 RowBox[{"{", "115", "}"}]], "Output",
 CellChangeTimes->{3.815323056570009*^9},
 CellLabel->"Out[78]=",ExpressionUUID->"af777b53-e061-4a76-8f49-05d1fee22978"]
}, Open  ]],

Cell[CellGroupData[{

Cell[BoxData[
 RowBox[{
  RowBox[{
   RowBox[{"(", 
    RowBox[{"EpidemicCMESurvey3", "=", 
     RowBox[{
      RowBox[{
       RowBox[{"Quiet", "@", 
        RowBox[{"TimeConstrained", "[", 
         RowBox[{
          RowBox[{"Check", "[", 
           RowBox[{
            RowBox[{
             RowBox[{"EpidemicCMESummary", "[", "]"}], "[", 
             RowBox[{
              RowBox[{"EpidemicCME", "[", 
               RowBox[{"addedconstraints", "\[Rule]", 
                RowBox[{"{", 
                 RowBox[{
                 "1", "\[GreaterEqual]", "b", "\[GreaterEqual]", ".05"}], 
                 "}"}]}], "]"}], "[", "#", "]"}], "]"}], ",", 
            RowBox[{
             RowBox[{"#", "[", 
              RowBox[{"[", "1", "]"}], "]"}], "<>", "\"\< error\>\""}]}], 
           "]"}], ",", "30", ",", 
          RowBox[{
           RowBox[{"#", "[", 
            RowBox[{"[", "1", "]"}], "]"}], "<>", "\"\< timeout\>\""}]}], 
         "]"}]}], "&"}], "/@", 
      RowBox[{"Select", "[", 
       RowBox[{
        RowBox[{
         RowBox[{"EpidemicCMEData", "[", "]"}], "[", "GlobalData", "]"}], ",", 
        RowBox[{
         RowBox[{
          RowBox[{"#", "[", 
           RowBox[{"[", "5", "]"}], "]"}], "\[GreaterEqual]", 
          SuperscriptBox["10", "4"]}], "&"}]}], "]"}]}]}], ")"}], "//", 
   "Dimensions"}], "//", "Timing"}]], "Input",
 CellChangeTimes->{{3.806838050460971*^9, 3.8068380772715483`*^9}, {
   3.806838107856019*^9, 3.806838155096912*^9}, {3.806839237011414*^9, 
   3.806839240887689*^9}, 3.8068403522678127`*^9, {3.806840422726116*^9, 
   3.806840436407853*^9}, {3.806840596381817*^9, 3.806840633495084*^9}, {
   3.806919789174119*^9, 3.8069198675233707`*^9}, {3.8069260689704103`*^9, 
   3.806926074413694*^9}, {3.806926209700123*^9, 3.8069262185897703`*^9}, {
   3.806926797898451*^9, 3.8069268248695793`*^9}, {3.806926859204638*^9, 
   3.806926914902503*^9}, 3.806926986762739*^9, {3.8069365158359222`*^9, 
   3.8069365306765738`*^9}, 3.807357755138558*^9, 3.807358488421637*^9, {
   3.8073592121266747`*^9, 3.807359221902223*^9}, {3.8073600770058327`*^9, 
   3.8073600869290123`*^9}, {3.807366841559423*^9, 3.807366869108416*^9}, 
   3.8074390420756483`*^9, {3.809516763679954*^9, 3.809516770765532*^9}, {
   3.809517000967368*^9, 3.809517046225626*^9}, 3.809517725531743*^9, 
   3.809772126121052*^9, {3.815319142364534*^9, 3.815319142790361*^9}, {
   3.8153191838455257`*^9, 3.81531920220362*^9}, {3.815323273372375*^9, 
   3.81532327970608*^9}},
 CellLabel->"In[80]:=",ExpressionUUID->"1aecdabc-7a68-4624-b8a5-f8f51a55cf0a"],

Cell[BoxData[
 RowBox[{"{", 
  RowBox[{"692.322022`", ",", 
   RowBox[{"{", "118", "}"}]}], "}"}]], "Output",
 CellChangeTimes->{3.815319672342649*^9, 3.815323837107007*^9},
 CellLabel->"Out[80]=",ExpressionUUID->"12645ecd-06d7-4719-ba05-9c1fe815ff43"]
}, Open  ]],

Cell[CellGroupData[{

Cell[BoxData[
 RowBox[{"Select", "[", 
  RowBox[{"EpidemicCMESurvey3", ",", 
   RowBox[{
    RowBox[{
     RowBox[{"Length", "[", "#", "]"}], "==", "0"}], "&"}]}], "]"}]], "Input",\

 CellChangeTimes->{{3.8069288972124977`*^9, 3.806928897441044*^9}, 
   3.806941176644844*^9, 3.8073590496254387`*^9, {3.815323018509491*^9, 
   3.815323018800539*^9}, {3.815323319228798*^9, 3.8153233196657467`*^9}},
 CellLabel->"In[81]:=",ExpressionUUID->"732800f4-13b9-44d1-a0c1-a8d0e82ea5d4"],

Cell[BoxData[
 RowBox[{"{", "}"}]], "Output",
 CellChangeTimes->{3.815323021154633*^9, 3.8153327210246058`*^9},
 CellLabel->"Out[81]=",ExpressionUUID->"d06a3751-e4af-474f-9ccd-e042bfc14efd"]
}, Open  ]],

Cell[CellGroupData[{

Cell[BoxData[
 RowBox[{
  RowBox[{"(", 
   RowBox[{"validSurvey3", "=", 
    RowBox[{"Select", "[", 
     RowBox[{"EpidemicCMESurvey3", ",", 
      RowBox[{
       RowBox[{
        RowBox[{"Length", "[", "#", "]"}], ">", "0"}], "&"}]}], "]"}]}], 
   ")"}], "//", "Dimensions"}]], "Input",
 CellChangeTimes->{{3.806926157642181*^9, 3.806926173956459*^9}, {
  3.806926575174197*^9, 3.806926578276319*^9}, {3.8069274787163773`*^9, 
  3.8069275114043493`*^9}, {3.8069411874701366`*^9, 3.8069411988136473`*^9}, {
  3.807358513122203*^9, 3.8073585154409933`*^9}, {3.815323049920871*^9, 
  3.8153230540703573`*^9}, {3.8153233232106867`*^9, 3.815323328092318*^9}},
 CellLabel->"In[82]:=",ExpressionUUID->"e723a9dd-7b6e-4e18-8f27-9c1b92823d50"],

Cell[BoxData[
 RowBox[{"{", "118", "}"}]], "Output",
 CellChangeTimes->{3.815323056570009*^9, 3.8153327271226463`*^9},
 CellLabel->"Out[82]=",ExpressionUUID->"afe39947-da59-460c-8746-15912c5e09da"]
}, Open  ]]
}, Open  ]],

Cell[CellGroupData[{

Cell["Weighted quantile statistics", "Subsection",
 CellChangeTimes->{{3.806068100654861*^9, 3.806068107807077*^9}, {
  3.806149332710903*^9, 3.806149338091408*^9}, {3.8074402027733307`*^9, 
  3.807440211545508*^9}, {3.8074404421787043`*^9, 
  3.807440454996065*^9}},ExpressionUUID->"edfbf033-01d9-4b93-b9c5-\
3fc07fd2eabd"],

Cell[BoxData[
 RowBox[{
  RowBox[{"Clear", "[", "SurveyDist", "]"}], ";", 
  RowBox[{
   RowBox[{
    RowBox[{"SurveyDist", "[", "survey_", "]"}], "[", "stat_", "]"}], ":=", 
   RowBox[{
    RowBox[{
     RowBox[{"SurveyDist", "[", "survey", "]"}], "[", "stats", "]"}], "=", 
    RowBox[{"EmpiricalDistribution", "[", 
     RowBox[{
      RowBox[{"(", 
       RowBox[{"infweight", "/.", 
        RowBox[{"survey", "[", 
         RowBox[{"[", 
          RowBox[{"All", ",", "1", ",", "1", ",", "3", ",", "1"}], "]"}], 
         "]"}]}], ")"}], "\[Rule]", 
      RowBox[{"(", 
       RowBox[{"stat", "/.", 
        RowBox[{"survey", "[", 
         RowBox[{"[", 
          RowBox[{"All", ",", "1", ",", "1", ",", "3", ",", "1"}], "]"}], 
         "]"}]}], ")"}]}], "]"}]}]}]}]], "Input",
 InitializationCell->True,
 CellChangeTimes->{{3.8074394736790457`*^9, 3.807439595912537*^9}, {
   3.807440522705987*^9, 3.807440617343528*^9}, {3.807440660095303*^9, 
   3.807440675884386*^9}, 3.807440712226656*^9, {3.807441083494446*^9, 
   3.807441086250457*^9}},
 CellLabel->"In[52]:=",ExpressionUUID->"c685cf4b-2155-44d1-942b-1ec4f26ddd18"],

Cell[BoxData[{
 RowBox[{
  RowBox[{"Clear", "[", "CMEQuantStats", "]"}], ";"}], "\n", 
 RowBox[{
  RowBox[{
   RowBox[{"CMEQuantStats", "[", "simulset_", "]"}], "[", "stats_", "]"}], 
  " ", ":=", 
  RowBox[{
   RowBox[{"Column", "[", 
    RowBox[{
     RowBox[{"{", 
      RowBox[{
       RowBox[{"TableForm", "[", " ", 
        RowBox[{
         RowBox[{
          RowBox[{
           RowBox[{"{", 
            RowBox[{"#", ",", " ", 
             RowBox[{"Median", "[", 
              RowBox[{
               RowBox[{"SurveyDist", "[", "simulset", "]"}], "[", "#", "]"}], 
              "]"}], ",", " ", 
             RowBox[{"Quantile", "[", 
              RowBox[{
               RowBox[{
                RowBox[{"SurveyDist", "[", "simulset", "]"}], "[", "#", "]"}],
                ",", 
               RowBox[{"{", 
                RowBox[{".25", ",", ".75"}], "}"}]}], "]"}]}], "}"}], "&"}], "/@",
           "stats"}], ",", " ", 
         RowBox[{"TableHeadings", " ", "->", " ", 
          RowBox[{"{", 
           RowBox[{"None", ",", " ", 
            RowBox[{"{", 
             RowBox[{
             "\"\<Stat\>\"", ",", " ", "\"\<Infection Weighted\\nMedian\>\"", 
              ",", " ", "\"\<Interquartile Range\>\""}], "}"}]}], "}"}]}], 
         ",", " ", 
         RowBox[{"TableDirections", " ", "->", " ", 
          RowBox[{"{", 
           RowBox[{"Column", ",", " ", "Row", ",", " ", "Column"}], "}"}]}]}],
         "]"}], ",", " ", 
       RowBox[{"simulset", "[", 
        RowBox[{"[", 
         RowBox[{
         "1", ",", " ", "1", ",", " ", "1", ",", " ", "4", ",", " ", "1"}], 
         "]"}], "]"}]}], "}"}], ",", " ", "Center"}], "]"}], "//", 
   RowBox[{
    RowBox[{"NumberForm", "[", 
     RowBox[{"#", ",", 
      RowBox[{"{", 
       RowBox[{"6", ",", "3"}], "}"}]}], "]"}], "&"}]}]}]}], "Input",
 InitializationCell->True,
 CellChangeTimes->{{3.806083389250435*^9, 3.8060834825513067`*^9}, {
   3.806083520944968*^9, 3.806083570543955*^9}, {3.806083712386808*^9, 
   3.8060837919404583`*^9}, {3.806083923954604*^9, 3.8060839734710608`*^9}, {
   3.806146359914612*^9, 3.806146377989678*^9}, {3.806147142395627*^9, 
   3.80614721433331*^9}, {3.806147268930627*^9, 3.806147287632904*^9}, {
   3.806147383985354*^9, 3.806147394366342*^9}, {3.806147470732006*^9, 
   3.80614751418161*^9}, {3.806147550232204*^9, 3.80614758232234*^9}, 
   3.806147614913912*^9, {3.806147684140004*^9, 3.8061477555737333`*^9}, {
   3.8061478008222933`*^9, 3.806147882732676*^9}, {3.806147917756847*^9, 
   3.8061479319968653`*^9}, {3.806148005703093*^9, 3.806148027595447*^9}, {
   3.806148185991576*^9, 3.806148271870144*^9}, 3.806148315283865*^9, {
   3.806148365179281*^9, 3.806148422127082*^9}, {3.806148516477723*^9, 
   3.806148668712462*^9}, {3.8061487362060223`*^9, 3.806148874303727*^9}, {
   3.8066018766427794`*^9, 3.806601889121138*^9}, {3.807357639488579*^9, 
   3.8073576718844833`*^9}, {3.807361170269141*^9, 3.8073611727810917`*^9}, {
   3.807361217056324*^9, 3.807361219823721*^9}, {3.807361283733458*^9, 
   3.807361287354909*^9}, {3.807361453268895*^9, 3.807361478550329*^9}, {
   3.807366657006012*^9, 3.8073666571790447`*^9}, 3.807366724899495*^9, {
   3.807366760913857*^9, 3.807366787300323*^9}, {3.807440215854795*^9, 
   3.8074402209267397`*^9}, {3.8074402734162607`*^9, 3.807440333600513*^9}, {
   3.807440379592969*^9, 3.807440433537076*^9}, {3.8074404713897467`*^9, 
   3.8074404843533297`*^9}, {3.807441230761355*^9, 3.8074412727978907`*^9}, {
   3.8074413044982567`*^9, 3.80744140731386*^9}, 3.807441456072123*^9, {
   3.8074414984778357`*^9, 3.807441595634623*^9}, {3.807441645962324*^9, 
   3.807441670022462*^9}, {3.807441757330347*^9, 3.807441828288827*^9}, {
   3.807441861415813*^9, 3.80744189034077*^9}, {3.807442002854937*^9, 
   3.807442031608637*^9}, 3.809518418483534*^9, {3.809943185563512*^9, 
   3.8099431923010597`*^9}},
 CellLabel->"In[53]:=",ExpressionUUID->"8cd6b259-0bca-4fd7-810a-8c8dab61d800"],

Cell[CellGroupData[{

Cell["Statistics", "Subsubsection",
 CellChangeTimes->{{3.8058908558732567`*^9, 3.8058908624711637`*^9}, {
  3.806149673150077*^9, 
  3.806149675735435*^9}},ExpressionUUID->"cdab8856-8865-4064-a3be-\
ef1b61f7fec0"],

Cell["\<\
The computation of summary statistics requires weighting  the individual \
country outcomes. The most relevant weighting would seem to be by infections, \
since the model is fitting infection data.\
\>", "Text",
 CellChangeTimes->{{3.805902581955776*^9, 3.805902649266748*^9}, {
   3.8074394392821007`*^9, 3.8074394408920593`*^9}, 
   3.815312771598651*^9},ExpressionUUID->"3e0ac390-121d-4a07-af19-\
a84037205836"],

Cell[CellGroupData[{

Cell[BoxData[
 RowBox[{
  RowBox[{"CMEQuantStats", "[", "validSurvey1", "]"}], "[", 
  RowBox[{"{", 
   RowBox[{
    FractionBox["1", 
     RowBox[{"m", "+", "d"}]], ",", 
    FractionBox["d", 
     RowBox[{"m", "+", "d"}]], ",", 
    FractionBox[
     RowBox[{"r", "[", "0", "]"}], 
     RowBox[{"m", "+", "d"}]], ",", 
    RowBox[{"1", "-", 
     FractionBox[
      RowBox[{"m", "+", "d"}], 
      RowBox[{"r", "[", "0", "]"}]]}], ",", "b"}], "}"}], "]"}]], "Input",
 CellChangeTimes->{{3.8061518106045437`*^9, 3.80615181083267*^9}, {
   3.806256903975231*^9, 3.8062569255241213`*^9}, {3.806258560125957*^9, 
   3.8062585682188177`*^9}, 3.806259231770137*^9, {3.80634315361381*^9, 
   3.806343175847468*^9}, {3.806494538358746*^9, 3.806494549818565*^9}, {
   3.806835577235523*^9, 3.8068355907318087`*^9}, {3.8068388222368402`*^9, 
   3.806838886132037*^9}, {3.806838922283675*^9, 3.8068389292971773`*^9}, {
   3.8069242233045807`*^9, 3.806924234656481*^9}, 3.8069262518746977`*^9, {
   3.806926615736557*^9, 3.806926620384145*^9}, {3.806927524550901*^9, 
   3.806927531041628*^9}, 3.8073585242268457`*^9, 3.80736118559634*^9, {
   3.80744160789887*^9, 3.807441609839875*^9}, {3.809515857874455*^9, 
   3.809515862058899*^9}},
 CellLabel->"In[74]:=",ExpressionUUID->"41f10e94-6183-4c67-ae6b-88eb6b3fe8fb"],

Cell[BoxData[
 TagBox[
  TagBox[GridBox[{
     {
      InterpretationBox[GridBox[{
         {"\<\"Stat\"\>", "\<\"Infection Weighted\\nMedian\"\>", \
"\<\"Interquartile Range\"\>"},
         {
          FractionBox[
           InterpretationBox[
            StyleBox["\<\"1\"\>",
             ShowStringCharacters->False],
            1,
            Editable->False], 
           RowBox[{"d", "+", "m"}]], 
          InterpretationBox[
           StyleBox["\<\"11.867\"\>",
            ShowStringCharacters->False],
           11.867136600154343`,
           AutoDelete->True], GridBox[{
            {
             InterpretationBox[
              StyleBox["\<\"7.270\"\>",
               ShowStringCharacters->False],
              7.269769472102717,
              AutoDelete->True]},
            {
             InterpretationBox[
              StyleBox["\<\"24.591\"\>",
               ShowStringCharacters->False],
              24.59099767833349,
              AutoDelete->True]}
           },
           GridBoxAlignment->{"Columns" -> {{Left}}, "Rows" -> {{Baseline}}},
           GridBoxSpacings->{"Columns" -> {
               Offset[0.27999999999999997`], {
                Offset[0.7]}, 
               Offset[0.27999999999999997`]}, "Rows" -> {
               Offset[0.2], {
                Offset[0.1]}, 
               Offset[0.2]}}]},
         {
          FractionBox["d", 
           RowBox[{"d", "+", "m"}]], 
          InterpretationBox[
           StyleBox["\<\"0.637\"\>",
            ShowStringCharacters->False],
           0.6374820318642473,
           AutoDelete->True], GridBox[{
            {
             InterpretationBox[
              StyleBox["\<\"0.002\"\>",
               ShowStringCharacters->False],
              0.0024281326934206516`,
              AutoDelete->True]},
            {
             InterpretationBox[
              StyleBox["\<\"1.000\"\>",
               ShowStringCharacters->False],
              0.9997015439343406,
              AutoDelete->True]}
           },
           GridBoxAlignment->{"Columns" -> {{Left}}, "Rows" -> {{Baseline}}},
           GridBoxSpacings->{"Columns" -> {
               Offset[0.27999999999999997`], {
                Offset[0.7]}, 
               Offset[0.27999999999999997`]}, "Rows" -> {
               Offset[0.2], {
                Offset[0.1]}, 
               Offset[0.2]}}]},
         {
          FractionBox[
           RowBox[{"r", "[", 
            InterpretationBox[
             StyleBox["\<\"0\"\>",
              ShowStringCharacters->False],
             0,
             Editable->False], "]"}], 
           RowBox[{"d", "+", "m"}]], 
          InterpretationBox[
           StyleBox["\<\"2.258\"\>",
            ShowStringCharacters->False],
           2.2584717569357333`,
           AutoDelete->True], GridBox[{
            {
             InterpretationBox[
              StyleBox["\<\"1.530\"\>",
               ShowStringCharacters->False],
              1.530012436288602,
              AutoDelete->True]},
            {
             InterpretationBox[
              StyleBox["\<\"2.633\"\>",
               ShowStringCharacters->False],
              2.6332261845412654`,
              AutoDelete->True]}
           },
           GridBoxAlignment->{"Columns" -> {{Left}}, "Rows" -> {{Baseline}}},
           GridBoxSpacings->{"Columns" -> {
               Offset[0.27999999999999997`], {
                Offset[0.7]}, 
               Offset[0.27999999999999997`]}, "Rows" -> {
               Offset[0.2], {
                Offset[0.1]}, 
               Offset[0.2]}}]},
         {
          RowBox[{
           InterpretationBox[
            StyleBox["\<\"1\"\>",
             ShowStringCharacters->False],
            1,
            Editable->False], "-", 
           FractionBox[
            RowBox[{"d", "+", "m"}], 
            RowBox[{"r", "[", 
             InterpretationBox[
              StyleBox["\<\"0\"\>",
               ShowStringCharacters->False],
              0,
              Editable->False], "]"}]]}], 
          InterpretationBox[
           StyleBox["\<\"0.557\"\>",
            ShowStringCharacters->False],
           0.5572227118054434,
           AutoDelete->True], GridBox[{
            {
             InterpretationBox[
              StyleBox["\<\"0.346\"\>",
               ShowStringCharacters->False],
              0.3464105413249251,
              AutoDelete->True]},
            {
             InterpretationBox[
              StyleBox["\<\"0.620\"\>",
               ShowStringCharacters->False],
              0.6202377122517448,
              AutoDelete->True]}
           },
           GridBoxAlignment->{"Columns" -> {{Left}}, "Rows" -> {{Baseline}}},
           GridBoxSpacings->{"Columns" -> {
               Offset[0.27999999999999997`], {
                Offset[0.7]}, 
               Offset[0.27999999999999997`]}, "Rows" -> {
               Offset[0.2], {
                Offset[0.1]}, 
               Offset[0.2]}}]},
         {"b", 
          InterpretationBox[
           StyleBox["\<\"12.296\"\>",
            ShowStringCharacters->False],
           12.296473455290363`,
           AutoDelete->True], GridBox[{
            {
             InterpretationBox[
              StyleBox["\<\"0.103\"\>",
               ShowStringCharacters->False],
              0.10276106076272389`,
              AutoDelete->True]},
            {
             InterpretationBox[
              StyleBox["\<\"35.981\"\>",
               ShowStringCharacters->False],
              35.98117390246751,
              AutoDelete->True]}
           },
           GridBoxAlignment->{"Columns" -> {{Left}}, "Rows" -> {{Baseline}}},
           GridBoxSpacings->{"Columns" -> {
               Offset[0.27999999999999997`], {
                Offset[0.7]}, 
               Offset[0.27999999999999997`]}, "Rows" -> {
               Offset[0.2], {
                Offset[0.1]}, 
               Offset[0.2]}}]}
        },
        GridBoxAlignment->{"Columns" -> {{Center}}, "Rows" -> {{Baseline}}},
        GridBoxSpacings->{"Columns" -> {
            Offset[0.27999999999999997`], {
             Offset[2.0999999999999996`]}, 
            Offset[0.27999999999999997`]}, "Rows" -> {
            Offset[0.2], {
             Offset[0.4]}, 
            Offset[0.2]}}],
       TableForm[{{($CellContext`d + $CellContext`m)^(-1), 
          11.867136600154343`, {7.269769472102717, 
          24.59099767833349}}, {$CellContext`d/($CellContext`d + \
$CellContext`m), 0.6374820318642473, {0.0024281326934206516`, 
          0.9997015439343406}}, {($CellContext`d + $CellContext`m)^(-1) \
$CellContext`r[0], 2.2584717569357333`, {1.530012436288602, 
          2.6332261845412654`}}, {
         1 - ($CellContext`d + $CellContext`m)/$CellContext`r[0], 
          0.5572227118054434, {0.3464105413249251, 
          0.6202377122517448}}, {$CellContext`b, 12.296473455290363`, {
          0.10276106076272389`, 35.98117390246751}}}, 
        TableHeadings -> {
         None, {"Stat", "Infection Weighted\nMedian", "Interquartile Range"}},
         TableDirections -> {Column, Row, Column}]]},
     {
      RowBox[{"{", 
       RowBox[{
        RowBox[{"k", "\[Rule]", 
         FractionBox[
          InterpretationBox[
           StyleBox["\<\"1\"\>",
            ShowStringCharacters->False],
           1,
           Editable->False], 
          InterpretationBox[
           StyleBox["\<\"10\"\>",
            ShowStringCharacters->False],
           10,
           Editable->False]]}], ",", 
        RowBox[{"\[Gamma]", "\[Rule]", 
         InterpretationBox[
          StyleBox["\<\"1000\"\>",
           ShowStringCharacters->False],
          1000,
          Editable->False]}], ",", 
        RowBox[{"\[Alpha]", "\[Rule]", 
         InterpretationBox[
          StyleBox["\<\"0\"\>",
           ShowStringCharacters->False],
          0,
          Editable->False]}], ",", 
        RowBox[{"addedconstraints", "\[Rule]", 
         RowBox[{"{", "}"}]}], ",", 
        RowBox[{"supportwidth", "\[Rule]", 
         InterpretationBox[
          StyleBox["\<\"3\"\>",
           ShowStringCharacters->False],
          3,
          Editable->False]}], ",", 
        RowBox[{"M", "\[Rule]", 
         InterpretationBox[
          StyleBox["\<\"3\"\>",
           ShowStringCharacters->False],
          3,
          Editable->False]}]}], "}"}]}
    },
    DefaultBaseStyle->"Column",
    GridBoxAlignment->{"Columns" -> {{Center}}},
    GridBoxItemSize->{"Columns" -> {{Automatic}}, "Rows" -> {{Automatic}}}],
   "Column"],
  NumberForm[#, {6, 3}]& ]], "Output",
 CellChangeTimes->{
  3.80683893021777*^9, 3.806840972275895*^9, 3.806924281298739*^9, 
   3.806926651323914*^9, 3.806927531908772*^9, 3.8073576854193707`*^9, 
   3.807360705648402*^9, 3.80736118850047*^9, 3.807361229011331*^9, 
   3.807361293334293*^9, 3.807361429308152*^9, 3.807361465938415*^9, 
   3.8073666651954813`*^9, {3.80736677414067*^9, 3.807366798945251*^9}, 
   3.8073759073927927`*^9, 3.80743942808628*^9, 3.807441613136158*^9, {
   3.8074416505224113`*^9, 3.807441674547348*^9}, 3.807441832908546*^9, 
   3.807441894964807*^9, 3.8074420357876883`*^9, 3.807528104435026*^9, 
   3.809515865738798*^9, {3.809518398002565*^9, 3.809518423921983*^9}, 
   3.809521068866488*^9, 3.8095275469919662`*^9, 3.8097727846048603`*^9, 
   3.809943198450759*^9, 3.812542647673614*^9, 3.8153127768315763`*^9},
 CellLabel->
  "Out[74]//NumberForm=",ExpressionUUID->"bed19090-c245-490d-91ba-\
6b0c2d3838f3"]
}, Open  ]],

Cell[CellGroupData[{

Cell[BoxData[
 RowBox[{
  RowBox[{"CMEQuantStats", "[", "validSurvey2", "]"}], "[", 
  RowBox[{"{", 
   RowBox[{
    FractionBox["1", 
     RowBox[{"m", "+", "d"}]], ",", 
    FractionBox["d", 
     RowBox[{"m", "+", "d"}]], ",", 
    FractionBox[
     RowBox[{"r", "[", "0", "]"}], 
     RowBox[{"m", "+", "d"}]], ",", 
    RowBox[{"1", "-", 
     FractionBox[
      RowBox[{"m", "+", "d"}], 
      RowBox[{"r", "[", "0", "]"}]]}], ",", "b"}], "}"}], "]"}]], "Input",
 CellChangeTimes->{{3.8061518106045437`*^9, 3.80615181083267*^9}, {
   3.806256903975231*^9, 3.8062569255241213`*^9}, {3.806258560125957*^9, 
   3.8062585682188177`*^9}, 3.806259231770137*^9, {3.80634315361381*^9, 
   3.806343175847468*^9}, {3.806494538358746*^9, 3.806494549818565*^9}, {
   3.806835577235523*^9, 3.8068355907318087`*^9}, {3.8068388222368402`*^9, 
   3.806838886132037*^9}, {3.806838922283675*^9, 3.8068389292971773`*^9}, {
   3.8069242233045807`*^9, 3.806924234656481*^9}, 3.8069262518746977`*^9, {
   3.806926615736557*^9, 3.806926620384145*^9}, {3.806927524550901*^9, 
   3.806927531041628*^9}, 3.8073585242268457`*^9, 3.80736118559634*^9, {
   3.80744160789887*^9, 3.807441609839875*^9}, {3.809515857874455*^9, 
   3.809515862058899*^9}, {3.815323075660797*^9, 3.8153230761433372`*^9}},
 CellLabel->"In[79]:=",ExpressionUUID->"192fc774-a6b4-4c9b-8375-a564f1cd8995"],

Cell[BoxData[
 TagBox[
  TagBox[GridBox[{
     {
      InterpretationBox[GridBox[{
         {"\<\"Stat\"\>", "\<\"Infection Weighted\\nMedian\"\>", \
"\<\"Interquartile Range\"\>"},
         {
          FractionBox[
           InterpretationBox[
            StyleBox["\<\"1\"\>",
             ShowStringCharacters->False],
            1,
            Editable->False], 
           RowBox[{"d", "+", "m"}]], 
          InterpretationBox[
           StyleBox["\<\"11.867\"\>",
            ShowStringCharacters->False],
           11.86713947009386,
           AutoDelete->True], GridBox[{
            {
             InterpretationBox[
              StyleBox["\<\"0.236\"\>",
               ShowStringCharacters->False],
              0.23633476627010286`,
              AutoDelete->True]},
            {
             InterpretationBox[
              StyleBox["\<\"16.503\"\>",
               ShowStringCharacters->False],
              16.502519314955133`,
              AutoDelete->True]}
           },
           GridBoxAlignment->{"Columns" -> {{Left}}, "Rows" -> {{Baseline}}},
           GridBoxSpacings->{"Columns" -> {
               Offset[0.27999999999999997`], {
                Offset[0.7]}, 
               Offset[0.27999999999999997`]}, "Rows" -> {
               Offset[0.2], {
                Offset[0.1]}, 
               Offset[0.2]}}]},
         {
          FractionBox["d", 
           RowBox[{"d", "+", "m"}]], 
          InterpretationBox[
           StyleBox["\<\"0.027\"\>",
            ShowStringCharacters->False],
           0.02722027402175812,
           AutoDelete->True], GridBox[{
            {
             InterpretationBox[
              StyleBox["\<\"0.002\"\>",
               ShowStringCharacters->False],
              0.0024281515384274015`,
              AutoDelete->True]},
            {
             InterpretationBox[
              StyleBox["\<\"0.054\"\>",
               ShowStringCharacters->False],
              0.05423406981812981,
              AutoDelete->True]}
           },
           GridBoxAlignment->{"Columns" -> {{Left}}, "Rows" -> {{Baseline}}},
           GridBoxSpacings->{"Columns" -> {
               Offset[0.27999999999999997`], {
                Offset[0.7]}, 
               Offset[0.27999999999999997`]}, "Rows" -> {
               Offset[0.2], {
                Offset[0.1]}, 
               Offset[0.2]}}]},
         {
          FractionBox[
           RowBox[{"r", "[", 
            InterpretationBox[
             StyleBox["\<\"0\"\>",
              ShowStringCharacters->False],
             0,
             Editable->False], "]"}], 
           RowBox[{"d", "+", "m"}]], 
          InterpretationBox[
           StyleBox["\<\"2.048\"\>",
            ShowStringCharacters->False],
           2.0480750011714792`,
           AutoDelete->True], GridBox[{
            {
             InterpretationBox[
              StyleBox["\<\"1.022\"\>",
               ShowStringCharacters->False],
              1.0218790608168673`,
              AutoDelete->True]},
            {
             InterpretationBox[
              StyleBox["\<\"2.258\"\>",
               ShowStringCharacters->False],
              2.258471382770412,
              AutoDelete->True]}
           },
           GridBoxAlignment->{"Columns" -> {{Left}}, "Rows" -> {{Baseline}}},
           GridBoxSpacings->{"Columns" -> {
               Offset[0.27999999999999997`], {
                Offset[0.7]}, 
               Offset[0.27999999999999997`]}, "Rows" -> {
               Offset[0.2], {
                Offset[0.1]}, 
               Offset[0.2]}}]},
         {
          RowBox[{
           InterpretationBox[
            StyleBox["\<\"1\"\>",
             ShowStringCharacters->False],
            1,
            Editable->False], "-", 
           FractionBox[
            RowBox[{"d", "+", "m"}], 
            RowBox[{"r", "[", 
             InterpretationBox[
              StyleBox["\<\"0\"\>",
               ShowStringCharacters->False],
              0,
              Editable->False], "]"}]]}], 
          InterpretationBox[
           StyleBox["\<\"0.512\"\>",
            ShowStringCharacters->False],
           0.5117366310179023,
           AutoDelete->True], GridBox[{
            {
             InterpretationBox[
              StyleBox["\<\"0.021\"\>",
               ShowStringCharacters->False],
              0.021410616633418034`,
              AutoDelete->True]},
            {
             InterpretationBox[
              StyleBox["\<\"0.557\"\>",
               ShowStringCharacters->False],
              0.5572226384496737,
              AutoDelete->True]}
           },
           GridBoxAlignment->{"Columns" -> {{Left}}, "Rows" -> {{Baseline}}},
           GridBoxSpacings->{"Columns" -> {
               Offset[0.27999999999999997`], {
                Offset[0.7]}, 
               Offset[0.27999999999999997`]}, "Rows" -> {
               Offset[0.2], {
                Offset[0.1]}, 
               Offset[0.2]}}]},
         {"b", 
          InterpretationBox[
           StyleBox["\<\"2.000\"\>",
            ShowStringCharacters->False],
           1.9998303029412137`,
           AutoDelete->True], GridBox[{
            {
             InterpretationBox[
              StyleBox["\<\"0.103\"\>",
               ShowStringCharacters->False],
              0.10276185523827726`,
              AutoDelete->True]},
            {
             InterpretationBox[
              StyleBox["\<\"2.000\"\>",
               ShowStringCharacters->False],
              1.9999592275488487`,
              AutoDelete->True]}
           },
           GridBoxAlignment->{"Columns" -> {{Left}}, "Rows" -> {{Baseline}}},
           GridBoxSpacings->{"Columns" -> {
               Offset[0.27999999999999997`], {
                Offset[0.7]}, 
               Offset[0.27999999999999997`]}, "Rows" -> {
               Offset[0.2], {
                Offset[0.1]}, 
               Offset[0.2]}}]}
        },
        GridBoxAlignment->{"Columns" -> {{Center}}, "Rows" -> {{Baseline}}},
        GridBoxSpacings->{"Columns" -> {
            Offset[0.27999999999999997`], {
             Offset[2.0999999999999996`]}, 
            Offset[0.27999999999999997`]}, "Rows" -> {
            Offset[0.2], {
             Offset[0.4]}, 
            Offset[0.2]}}],
       TableForm[{{($CellContext`d + $CellContext`m)^(-1), 
          11.86713947009386, {0.23633476627010286`, 
          16.502519314955133`}}, {$CellContext`d/($CellContext`d + \
$CellContext`m), 0.02722027402175812, {0.0024281515384274015`, 
          0.05423406981812981}}, {($CellContext`d + $CellContext`m)^(-1) \
$CellContext`r[0], 2.0480750011714792`, {1.0218790608168673`, 
          2.258471382770412}}, {
         1 - ($CellContext`d + $CellContext`m)/$CellContext`r[0], 
          0.5117366310179023, {0.021410616633418034`, 
          0.5572226384496737}}, {$CellContext`b, 1.9998303029412137`, {
          0.10276185523827726`, 1.9999592275488487`}}}, 
        TableHeadings -> {
         None, {"Stat", "Infection Weighted\nMedian", "Interquartile Range"}},
         TableDirections -> {Column, Row, Column}]]},
     {
      RowBox[{"{", 
       RowBox[{
        RowBox[{"k", "\[Rule]", 
         FractionBox[
          InterpretationBox[
           StyleBox["\<\"1\"\>",
            ShowStringCharacters->False],
           1,
           Editable->False], 
          InterpretationBox[
           StyleBox["\<\"10\"\>",
            ShowStringCharacters->False],
           10,
           Editable->False]]}], ",", 
        RowBox[{"\[Gamma]", "\[Rule]", 
         InterpretationBox[
          StyleBox["\<\"1000\"\>",
           ShowStringCharacters->False],
          1000,
          Editable->False]}], ",", 
        RowBox[{"\[Alpha]", "\[Rule]", 
         InterpretationBox[
          StyleBox["\<\"0\"\>",
           ShowStringCharacters->False],
          0,
          Editable->False]}], ",", 
        RowBox[{"addedconstraints", "\[Rule]", 
         RowBox[{"{", 
          RowBox[{
           InterpretationBox[
            StyleBox["\<\"2\"\>",
             ShowStringCharacters->False],
            2,
            Editable->False], "\[GreaterEqual]", "b", "\[GreaterEqual]", 
           InterpretationBox[
            StyleBox["\<\"0.050\"\>",
             ShowStringCharacters->False],
            0.05,
            AutoDelete->True]}], "}"}]}], ",", 
        RowBox[{"supportwidth", "\[Rule]", 
         InterpretationBox[
          StyleBox["\<\"3\"\>",
           ShowStringCharacters->False],
          3,
          Editable->False]}], ",", 
        RowBox[{"M", "\[Rule]", 
         InterpretationBox[
          StyleBox["\<\"3\"\>",
           ShowStringCharacters->False],
          3,
          Editable->False]}]}], "}"}]}
    },
    DefaultBaseStyle->"Column",
    GridBoxAlignment->{"Columns" -> {{Center}}},
    GridBoxItemSize->{"Columns" -> {{Automatic}}, "Rows" -> {{Automatic}}}],
   "Column"],
  NumberForm[#, {6, 3}]& ]], "Output",
 CellChangeTimes->{3.8153230768948517`*^9},
 CellLabel->
  "Out[79]//NumberForm=",ExpressionUUID->"1488a3d2-ad5e-406b-99a2-\
eae68cc2bbf9"]
}, Open  ]],

Cell[CellGroupData[{

Cell[BoxData[
 RowBox[{
  RowBox[{"CMEQuantStats", "[", "validSurvey3", "]"}], "[", 
  RowBox[{"{", 
   RowBox[{
    FractionBox["1", 
     RowBox[{"m", "+", "d"}]], ",", 
    FractionBox["d", 
     RowBox[{"m", "+", "d"}]], ",", 
    FractionBox[
     RowBox[{"r", "[", "0", "]"}], 
     RowBox[{"m", "+", "d"}]], ",", 
    RowBox[{"1", "-", 
     FractionBox[
      RowBox[{"m", "+", "d"}], 
      RowBox[{"r", "[", "0", "]"}]]}], ",", "b"}], "}"}], "]"}]], "Input",
 CellChangeTimes->{{3.8061518106045437`*^9, 3.80615181083267*^9}, {
   3.806256903975231*^9, 3.8062569255241213`*^9}, {3.806258560125957*^9, 
   3.8062585682188177`*^9}, 3.806259231770137*^9, {3.80634315361381*^9, 
   3.806343175847468*^9}, {3.806494538358746*^9, 3.806494549818565*^9}, {
   3.806835577235523*^9, 3.8068355907318087`*^9}, {3.8068388222368402`*^9, 
   3.806838886132037*^9}, {3.806838922283675*^9, 3.8068389292971773`*^9}, {
   3.8069242233045807`*^9, 3.806924234656481*^9}, 3.8069262518746977`*^9, {
   3.806926615736557*^9, 3.806926620384145*^9}, {3.806927524550901*^9, 
   3.806927531041628*^9}, 3.8073585242268457`*^9, 3.80736118559634*^9, {
   3.80744160789887*^9, 3.807441609839875*^9}, {3.809515857874455*^9, 
   3.809515862058899*^9}, {3.815323075660797*^9, 3.8153230761433372`*^9}, {
   3.815332744783723*^9, 3.8153327460199738`*^9}},
 CellLabel->"In[83]:=",ExpressionUUID->"0acffc57-b98c-4d1f-8cd7-48ac90ed5d5e"],

Cell[BoxData[
 TagBox[
  TagBox[GridBox[{
     {
      InterpretationBox[GridBox[{
         {"\<\"Stat\"\>", "\<\"Infection Weighted\\nMedian\"\>", \
"\<\"Interquartile Range\"\>"},
         {
          FractionBox[
           InterpretationBox[
            StyleBox["\<\"1\"\>",
             ShowStringCharacters->False],
            1,
            Editable->False], 
           RowBox[{"d", "+", "m"}]], 
          InterpretationBox[
           StyleBox["\<\"11.867\"\>",
            ShowStringCharacters->False],
           11.867139378588735`,
           AutoDelete->True], GridBox[{
            {
             InterpretationBox[
              StyleBox["\<\"0.381\"\>",
               ShowStringCharacters->False],
              0.38050212199805544`,
              AutoDelete->True]},
            {
             InterpretationBox[
              StyleBox["\<\"16.200\"\>",
               ShowStringCharacters->False],
              16.200047511953954`,
              AutoDelete->True]}
           },
           GridBoxAlignment->{"Columns" -> {{Left}}, "Rows" -> {{Baseline}}},
           GridBoxSpacings->{"Columns" -> {
               Offset[0.27999999999999997`], {
                Offset[0.7]}, 
               Offset[0.27999999999999997`]}, "Rows" -> {
               Offset[0.2], {
                Offset[0.1]}, 
               Offset[0.2]}}]},
         {
          FractionBox["d", 
           RowBox[{"d", "+", "m"}]], 
          InterpretationBox[
           StyleBox["\<\"0.014\"\>",
            ShowStringCharacters->False],
           0.013611896391111055`,
           AutoDelete->True], GridBox[{
            {
             InterpretationBox[
              StyleBox["\<\"0.002\"\>",
               ShowStringCharacters->False],
              0.002428150937665193,
              AutoDelete->True]},
            {
             InterpretationBox[
              StyleBox["\<\"0.027\"\>",
               ShowStringCharacters->False],
              0.02716661327487647,
              AutoDelete->True]}
           },
           GridBoxAlignment->{"Columns" -> {{Left}}, "Rows" -> {{Baseline}}},
           GridBoxSpacings->{"Columns" -> {
               Offset[0.27999999999999997`], {
                Offset[0.7]}, 
               Offset[0.27999999999999997`]}, "Rows" -> {
               Offset[0.2], {
                Offset[0.1]}, 
               Offset[0.2]}}]},
         {
          FractionBox[
           RowBox[{"r", "[", 
            InterpretationBox[
             StyleBox["\<\"0\"\>",
              ShowStringCharacters->False],
             0,
             Editable->False], "]"}], 
           RowBox[{"d", "+", "m"}]], 
          InterpretationBox[
           StyleBox["\<\"2.048\"\>",
            ShowStringCharacters->False],
           2.048075006940562,
           AutoDelete->True], GridBox[{
            {
             InterpretationBox[
              StyleBox["\<\"1.041\"\>",
               ShowStringCharacters->False],
              1.0406848464652592`,
              AutoDelete->True]},
            {
             InterpretationBox[
              StyleBox["\<\"2.258\"\>",
               ShowStringCharacters->False],
              2.2584713947084256`,
              AutoDelete->True]}
           },
           GridBoxAlignment->{"Columns" -> {{Left}}, "Rows" -> {{Baseline}}},
           GridBoxSpacings->{"Columns" -> {
               Offset[0.27999999999999997`], {
                Offset[0.7]}, 
               Offset[0.27999999999999997`]}, "Rows" -> {
               Offset[0.2], {
                Offset[0.1]}, 
               Offset[0.2]}}]},
         {
          RowBox[{
           InterpretationBox[
            StyleBox["\<\"1\"\>",
             ShowStringCharacters->False],
            1,
            Editable->False], "-", 
           FractionBox[
            RowBox[{"d", "+", "m"}], 
            RowBox[{"r", "[", 
             InterpretationBox[
              StyleBox["\<\"0\"\>",
               ShowStringCharacters->False],
              0,
              Editable->False], "]"}]]}], 
          InterpretationBox[
           StyleBox["\<\"0.512\"\>",
            ShowStringCharacters->False],
           0.5117366323932582,
           AutoDelete->True], GridBox[{
            {
             InterpretationBox[
              StyleBox["\<\"0.039\"\>",
               ShowStringCharacters->False],
              0.039094300837998475`,
              AutoDelete->True]},
            {
             InterpretationBox[
              StyleBox["\<\"0.557\"\>",
               ShowStringCharacters->False],
              0.5572226407901427,
              AutoDelete->True]}
           },
           GridBoxAlignment->{"Columns" -> {{Left}}, "Rows" -> {{Baseline}}},
           GridBoxSpacings->{"Columns" -> {
               Offset[0.27999999999999997`], {
                Offset[0.7]}, 
               Offset[0.27999999999999997`]}, "Rows" -> {
               Offset[0.2], {
                Offset[0.1]}, 
               Offset[0.2]}}]},
         {"b", 
          InterpretationBox[
           StyleBox["\<\"1.000\"\>",
            ShowStringCharacters->False],
           0.9999646822824656,
           AutoDelete->True], GridBox[{
            {
             InterpretationBox[
              StyleBox["\<\"0.103\"\>",
               ShowStringCharacters->False],
              0.10276182991110808`,
              AutoDelete->True]},
            {
             InterpretationBox[
              StyleBox["\<\"1.000\"\>",
               ShowStringCharacters->False],
              0.999989230530265,
              AutoDelete->True]}
           },
           GridBoxAlignment->{"Columns" -> {{Left}}, "Rows" -> {{Baseline}}},
           GridBoxSpacings->{"Columns" -> {
               Offset[0.27999999999999997`], {
                Offset[0.7]}, 
               Offset[0.27999999999999997`]}, "Rows" -> {
               Offset[0.2], {
                Offset[0.1]}, 
               Offset[0.2]}}]}
        },
        GridBoxAlignment->{"Columns" -> {{Center}}, "Rows" -> {{Baseline}}},
        GridBoxSpacings->{"Columns" -> {
            Offset[0.27999999999999997`], {
             Offset[2.0999999999999996`]}, 
            Offset[0.27999999999999997`]}, "Rows" -> {
            Offset[0.2], {
             Offset[0.4]}, 
            Offset[0.2]}}],
       TableForm[{{($CellContext`d + $CellContext`m)^(-1), 
          11.867139378588735`, {0.38050212199805544`, 
          16.200047511953954`}}, {$CellContext`d/($CellContext`d + \
$CellContext`m), 0.013611896391111055`, {0.002428150937665193, 
          0.02716661327487647}}, {($CellContext`d + $CellContext`m)^(-1) \
$CellContext`r[0], 2.048075006940562, {1.0406848464652592`, 
          2.2584713947084256`}}, {
         1 - ($CellContext`d + $CellContext`m)/$CellContext`r[0], 
          0.5117366323932582, {0.039094300837998475`, 
          0.5572226407901427}}, {$CellContext`b, 0.9999646822824656, {
          0.10276182991110808`, 0.999989230530265}}}, 
        TableHeadings -> {
         None, {"Stat", "Infection Weighted\nMedian", "Interquartile Range"}},
         TableDirections -> {Column, Row, Column}]]},
     {
      RowBox[{"{", 
       RowBox[{
        RowBox[{"k", "\[Rule]", 
         FractionBox[
          InterpretationBox[
           StyleBox["\<\"1\"\>",
            ShowStringCharacters->False],
           1,
           Editable->False], 
          InterpretationBox[
           StyleBox["\<\"10\"\>",
            ShowStringCharacters->False],
           10,
           Editable->False]]}], ",", 
        RowBox[{"\[Gamma]", "\[Rule]", 
         InterpretationBox[
          StyleBox["\<\"1000\"\>",
           ShowStringCharacters->False],
          1000,
          Editable->False]}], ",", 
        RowBox[{"\[Alpha]", "\[Rule]", 
         InterpretationBox[
          StyleBox["\<\"0\"\>",
           ShowStringCharacters->False],
          0,
          Editable->False]}], ",", 
        RowBox[{"addedconstraints", "\[Rule]", 
         RowBox[{"{", 
          RowBox[{
           InterpretationBox[
            StyleBox["\<\"1\"\>",
             ShowStringCharacters->False],
            1,
            Editable->False], "\[GreaterEqual]", "b", "\[GreaterEqual]", 
           InterpretationBox[
            StyleBox["\<\"0.050\"\>",
             ShowStringCharacters->False],
            0.05,
            AutoDelete->True]}], "}"}]}], ",", 
        RowBox[{"supportwidth", "\[Rule]", 
         InterpretationBox[
          StyleBox["\<\"3\"\>",
           ShowStringCharacters->False],
          3,
          Editable->False]}], ",", 
        RowBox[{"M", "\[Rule]", 
         InterpretationBox[
          StyleBox["\<\"3\"\>",
           ShowStringCharacters->False],
          3,
          Editable->False]}]}], "}"}]}
    },
    DefaultBaseStyle->"Column",
    GridBoxAlignment->{"Columns" -> {{Center}}},
    GridBoxItemSize->{"Columns" -> {{Automatic}}, "Rows" -> {{Automatic}}}],
   "Column"],
  NumberForm[#, {6, 3}]& ]], "Output",
 CellChangeTimes->{
  3.81533274784111*^9},ExpressionUUID->"e358a547-9e3a-4f2d-97e2-9e73d41c5989"]
}, Open  ]]
}, Open  ]],

Cell[CellGroupData[{

Cell["Histograms", "Subsubsection",
 CellChangeTimes->{{3.8058908921653767`*^9, 3.805890899529642*^9}, 
   3.805903944056261*^9},ExpressionUUID->"4c471e9e-9f27-4adb-b321-\
2fde3e485763"],

Cell["To get the weighted histogram:", "Text",
 CellChangeTimes->{{3.805903848697709*^9, 3.805903891405957*^9}, {
  3.805903950714465*^9, 
  3.805903958032589*^9}},ExpressionUUID->"76af77e3-7484-4100-8824-\
dca1c7f851c1"],

Cell[CellGroupData[{

Cell[BoxData[
 RowBox[{"(", 
  RowBox[{"inflength", "=", 
   RowBox[{"HistogramDistribution", "[", 
    RowBox[{
     RowBox[{"WeightedData", "@@", 
      RowBox[{"Transpose", "[", 
       RowBox[{"Select", "[", 
        RowBox[{
         RowBox[{
          RowBox[{"{", 
           RowBox[{
            RowBox[{"1", "/", 
             RowBox[{"(", 
              RowBox[{"m", "+", "d"}], ")"}]}], ",", "infweight"}], "}"}], "/.", 
          RowBox[{"validSurvey1", "[", 
           RowBox[{"[", 
            RowBox[{"All", ",", "1", ",", "1", ",", "3", ",", "1"}], "]"}], 
           "]"}]}], ",", 
         RowBox[{
          RowBox[{
           RowBox[{"#", "[", 
            RowBox[{"[", "1", "]"}], "]"}], "<", "50"}], "&"}]}], "]"}], 
       "]"}]}], ",", 
     RowBox[{"{", "1", "}"}]}], "]"}]}], ")"}]], "Input",
 CellChangeTimes->{{3.805800617942412*^9, 3.805800627455677*^9}, {
   3.805800726292818*^9, 3.805800760039617*^9}, {3.80580103591903*^9, 
   3.805801045444306*^9}, {3.805811269658325*^9, 3.8058113027300463`*^9}, {
   3.8058139476009283`*^9, 3.805813955824562*^9}, 3.805816967455771*^9, {
   3.806081337814556*^9, 3.806081364217535*^9}, {3.8060841658739862`*^9, 
   3.8060841673420467`*^9}, {3.8061499312496758`*^9, 
   3.8061499315101633`*^9}, {3.8061562309542522`*^9, 3.806156242204834*^9}, 
   3.806256948503646*^9, {3.806343218969594*^9, 3.806343219236272*^9}, {
   3.806494643492814*^9, 3.806494643821548*^9}, 3.8064949807808657`*^9, {
   3.806513658288714*^9, 3.806513666012109*^9}, {3.8068374685686083`*^9, 
   3.80683748992197*^9}, 3.8068375812491207`*^9, 3.8068383552963037`*^9, {
   3.8068387662255373`*^9, 3.8068387779290648`*^9}, {3.806841023702799*^9, 
   3.806841034765222*^9}, {3.806924294672471*^9, 3.8069242973739977`*^9}, {
   3.806924328337682*^9, 3.806924330987854*^9}, {3.806927569670187*^9, 
   3.8069275823789053`*^9}, 3.809515947902933*^9, {3.809519259587141*^9, 
   3.809519289737541*^9}, {3.809519707803955*^9, 3.809519723946158*^9}, 
   3.809519921761022*^9, {3.809521123854253*^9, 3.809521138253737*^9}, {
   3.809528502453287*^9, 3.809528515613662*^9}, {3.809528623942855*^9, 
   3.809528634280416*^9}},
 CellLabel->"In[42]:=",ExpressionUUID->"10da0f6c-c353-4ac4-b878-fd00df0b0f60"],

Cell[BoxData[
 InterpretationBox[
  RowBox[{
   TagBox["DataDistribution",
    "SummaryHead"], "[", 
   DynamicModuleBox[{Typeset`open$$ = False, Typeset`embedState$$ = "Ready"}, 
    
    TemplateBox[{
      PaneSelectorBox[{False -> GridBox[{{
            PaneBox[
             ButtonBox[
              DynamicBox[
               FEPrivate`FrontEndResource[
               "FEBitmaps", "SquarePlusIconMedium"]], 
              ButtonFunction :> (Typeset`open$$ = True), Appearance -> None, 
              BaseStyle -> {}, Evaluator -> Automatic, Method -> 
              "Preemptive"], Alignment -> {Center, Center}, ImageSize -> 
             Dynamic[{
               Automatic, 
                3.5 (CurrentValue["FontCapHeight"]/AbsoluteCurrentValue[
                 Magnification])}]], 
            GraphicsBox[
             GraphicsComplexBox[CompressedData["
1:eJxTTMoPSmViYGAwAmIQrbh4+4v//3/vZ4ACN0n3p76rfsH5EVZTuO6Z/4Tz
PR26O37d/Q7ny+Xe/Xm/6xuc/8Dl7WR26a9wfiPj8rbdhz/D+QKZcos2+n+C
85u+f9hQ8OgDnL/86i2DCun3+3fItb4O3LHPXkXIP3CyxRs4P0FCXPl420s4
PyVn6u2eR8/gfCex/qfXWJ7A+fc77yywjHgI569e5hXt+OQOlH/PXv2qh5Ox
8XU4X2H6u+6wJxfh/DmcYh9ZXE/A+U/EbeTruXfD+QLRZo7bOfrg/EdCNpKH
ZDbbH/6qEdN/6Kn9zECGE68sjsD5EU6ltsknz8P5fG1ny/Z4XYXzE88XNy6e
egvOb9g28csBzQf2s2aCwEn7CbtFy6dffwTnH8uSW/Fy31M43+RMwaeVM17A
+U+S87sDHV/D+TuXfrpUovwOzn/BN3GLfdYHe1j4CCzx5fmz+yOc79XnY12m
9RnOXzp5oWBKwxc4X/idxX7+z1/h/EXJaiL6vt/hfN9NO0pbF/yA2nfTnjus
d91MgV9w/iuRHX2KGb/h/Nsaqm7pd/7A+S9FzbmeeP6D88Xl5pdemfcfzl+z
VyXGsYPBAZZ+7v5UCbxkwgjnz1lUfubfXQT/aWm2cddUJjh/XxhX3nkHZjh/
wsXoL///I/gAmJdvuA==
              "], {{{}, {
                 EdgeForm[], 
                 Directive[
                  GrayLevel[0.85]], 
                 GraphicsGroupBox[{
                   
                   PolygonBox[{{9, 45, 44, 43, 42, 41, 40, 39, 38, 37, 36, 35,
                     34, 33, 32, 31, 30, 29, 28, 27, 26, 25, 24, 23, 22, 21, 
                    20, 19, 18, 17, 16, 15, 14, 13, 12, 11, 
                    10}}]}]}, {}, {}}, {{}, {}, {
                 Directive[
                  Opacity[1.], 
                  GrayLevel[0.55], 
                  AbsoluteThickness[1.5]], 
                 
                 LineBox[{1, 2, 3, 4, 5, 6, 7, 8, 9, 10, 11, 12, 13, 14, 15, 
                  16, 17, 18, 19, 20, 21, 22, 23, 24, 25, 26, 27, 28, 29, 30, 
                  31, 32, 33, 34, 35, 36, 37, 38, 39, 40, 41, 42, 43, 44, 45, 
                  46, 47, 48, 49, 50}]}}}], {
             DisplayFunction -> Identity, AspectRatio -> 1, 
              Axes -> {False, False}, AxesLabel -> {None, None}, 
              AxesOrigin -> {0, 0}, Background -> GrayLevel[0.93], 
              BaseStyle -> {FontFamily -> "Arial"}, DisplayFunction :> 
              Identity, Frame -> {{True, True}, {True, True}}, 
              FrameLabel -> {{None, None}, {None, None}}, FrameStyle -> 
              Directive[
                Thickness[Tiny], 
                GrayLevel[0.7]], FrameTicks -> {{None, None}, {None, None}}, 
              GridLines -> {None, None}, GridLinesStyle -> Directive[
                GrayLevel[0.5, 0.4]], ImageSize -> 
              Dynamic[{
                Automatic, 
                 3.5 (CurrentValue["FontCapHeight"]/AbsoluteCurrentValue[
                  Magnification])}], LabelStyle -> {FontFamily -> "Arial"}, 
              Method -> {"ScalingFunctions" -> None, "AxesInFront" -> True}, 
              PlotRange -> {All, All}, PlotRangeClipping -> True, 
              PlotRangePadding -> {{0, 0}, {0, 0.1}}, 
              Ticks -> {Automatic, Automatic}}], 
            GridBox[{{
               RowBox[{
                 TagBox["\"Type: \"", "SummaryItemAnnotation"], 
                 "\[InvisibleSpace]", 
                 TagBox["\"Histogram\"", "SummaryItem"]}]}, {
               RowBox[{
                 TagBox["\"Data points: \"", "SummaryItemAnnotation"], 
                 "\[InvisibleSpace]", 
                 TagBox["83", "SummaryItem"]}]}}, 
             GridBoxAlignment -> {
              "Columns" -> {{Left}}, "Rows" -> {{Automatic}}}, AutoDelete -> 
             False, GridBoxItemSize -> {
              "Columns" -> {{Automatic}}, "Rows" -> {{Automatic}}}, 
             GridBoxSpacings -> {"Columns" -> {{2}}, "Rows" -> {{Automatic}}},
              BaseStyle -> {
              ShowStringCharacters -> False, NumberMarks -> False, 
               PrintPrecision -> 3, ShowSyntaxStyles -> False}]}}, 
          GridBoxAlignment -> {"Rows" -> {{Top}}}, AutoDelete -> False, 
          GridBoxItemSize -> {
           "Columns" -> {{Automatic}}, "Rows" -> {{Automatic}}}, 
          BaselinePosition -> {1, 1}], True -> GridBox[{{
            PaneBox[
             ButtonBox[
              DynamicBox[
               FEPrivate`FrontEndResource[
               "FEBitmaps", "SquareMinusIconMedium"]], 
              ButtonFunction :> (Typeset`open$$ = False), Appearance -> None, 
              BaseStyle -> {}, Evaluator -> Automatic, Method -> 
              "Preemptive"], Alignment -> {Center, Center}, ImageSize -> 
             Dynamic[{
               Automatic, 
                3.5 (CurrentValue["FontCapHeight"]/AbsoluteCurrentValue[
                 Magnification])}]], 
            GraphicsBox[
             GraphicsComplexBox[CompressedData["
1:eJxTTMoPSmViYGAwAmIQrbh4+4v//3/vZ4ACN0n3p76rfsH5EVZTuO6Z/4Tz
PR26O37d/Q7ny+Xe/Xm/6xuc/8Dl7WR26a9wfiPj8rbdhz/D+QKZcos2+n+C
85u+f9hQ8OgDnL/86i2DCun3+3fItb4O3LHPXkXIP3CyxRs4P0FCXPl420s4
PyVn6u2eR8/gfCex/qfXWJ7A+fc77yywjHgI569e5hXt+OQOlH/PXv2qh5Ox
8XU4X2H6u+6wJxfh/DmcYh9ZXE/A+U/EbeTruXfD+QLRZo7bOfrg/EdCNpKH
ZDbbH/6qEdN/6Kn9zECGE68sjsD5EU6ltsknz8P5fG1ny/Z4XYXzE88XNy6e
egvOb9g28csBzQf2s2aCwEn7CbtFy6dffwTnH8uSW/Fy31M43+RMwaeVM17A
+U+S87sDHV/D+TuXfrpUovwOzn/BN3GLfdYHe1j4CCzx5fmz+yOc79XnY12m
9RnOXzp5oWBKwxc4X/idxX7+z1/h/EXJaiL6vt/hfN9NO0pbF/yA2nfTnjus
d91MgV9w/iuRHX2KGb/h/Nsaqm7pd/7A+S9FzbmeeP6D88Xl5pdemfcfzl+z
VyXGsYPBAZZ+7v5UCbxkwgjnz1lUfubfXQT/aWm2cddUJjh/XxhX3nkHZjh/
wsXoL///I/gAmJdvuA==
              "], {{{}, {
                 EdgeForm[], 
                 Directive[
                  GrayLevel[0.85]], 
                 GraphicsGroupBox[{
                   
                   PolygonBox[{{9, 45, 44, 43, 42, 41, 40, 39, 38, 37, 36, 35,
                     34, 33, 32, 31, 30, 29, 28, 27, 26, 25, 24, 23, 22, 21, 
                    20, 19, 18, 17, 16, 15, 14, 13, 12, 11, 
                    10}}]}]}, {}, {}}, {{}, {}, {
                 Directive[
                  Opacity[1.], 
                  GrayLevel[0.55], 
                  AbsoluteThickness[1.5]], 
                 LineBox[{1, 2, 3, 4, 5, 6, 7, 8, 9, 10, 11, 12, 13, 14, 15, 
                  16, 17, 18, 19, 20, 21, 22, 23, 24, 25, 26, 27, 28, 29, 30, 
                  31, 32, 33, 34, 35, 36, 37, 38, 39, 40, 41, 42, 43, 44, 45, 
                  46, 47, 48, 49, 50}]}}}], {
             DisplayFunction -> Identity, AspectRatio -> 1, 
              Axes -> {False, False}, AxesLabel -> {None, None}, 
              AxesOrigin -> {0, 0}, Background -> GrayLevel[0.93], 
              BaseStyle -> {FontFamily -> "Arial"}, DisplayFunction :> 
              Identity, Frame -> {{True, True}, {True, True}}, 
              FrameLabel -> {{None, None}, {None, None}}, FrameStyle -> 
              Directive[
                Thickness[Tiny], 
                GrayLevel[0.7]], FrameTicks -> {{None, None}, {None, None}}, 
              GridLines -> {None, None}, GridLinesStyle -> Directive[
                GrayLevel[0.5, 0.4]], ImageSize -> 
              Dynamic[{
                Automatic, 
                 3.5 (CurrentValue["FontCapHeight"]/AbsoluteCurrentValue[
                  Magnification])}], LabelStyle -> {FontFamily -> "Arial"}, 
              Method -> {"ScalingFunctions" -> None, "AxesInFront" -> True}, 
              PlotRange -> {All, All}, PlotRangeClipping -> True, 
              PlotRangePadding -> {{0, 0}, {0, 0.1}}, 
              Ticks -> {Automatic, Automatic}}], 
            GridBox[{{
               RowBox[{
                 TagBox["\"Type: \"", "SummaryItemAnnotation"], 
                 "\[InvisibleSpace]", 
                 TagBox["\"Histogram\"", "SummaryItem"]}]}, {
               RowBox[{
                 TagBox["\"Data points: \"", "SummaryItemAnnotation"], 
                 "\[InvisibleSpace]", 
                 TagBox["83", "SummaryItem"]}]}, {
               RowBox[{
                 TagBox["\"Input dimension: \"", "SummaryItemAnnotation"], 
                 "\[InvisibleSpace]", 
                 TagBox["1", "SummaryItem"]}]}, {
               RowBox[{
                 TagBox["\"Domain: \"", "SummaryItemAnnotation"], 
                 "\[InvisibleSpace]", 
                 TagBox[
                  RowBox[{"{", 
                    RowBox[{"0", ",", "50"}], "}"}], "SummaryItem"]}]}}, 
             GridBoxAlignment -> {
              "Columns" -> {{Left}}, "Rows" -> {{Automatic}}}, AutoDelete -> 
             False, GridBoxItemSize -> {
              "Columns" -> {{Automatic}}, "Rows" -> {{Automatic}}}, 
             GridBoxSpacings -> {"Columns" -> {{2}}, "Rows" -> {{Automatic}}},
              BaseStyle -> {
              ShowStringCharacters -> False, NumberMarks -> False, 
               PrintPrecision -> 3, ShowSyntaxStyles -> False}]}}, 
          GridBoxAlignment -> {"Rows" -> {{Top}}}, AutoDelete -> False, 
          GridBoxItemSize -> {
           "Columns" -> {{Automatic}}, "Rows" -> {{Automatic}}}, 
          BaselinePosition -> {1, 1}]}, 
       Dynamic[Typeset`open$$], ImageSize -> Automatic]},
     "SummaryPanel"],
    DynamicModuleValues:>{}], "]"}],
  DataDistribution[
  "Histogram", {{
    0.043050040968971005`, 0.4012299719498148, 0.014811039481928193`, 
     0.013349000546840718`, 0.024011759790991592`, 0.25620161318365053`, 
     0.018787783974710325`, 0.0085108743576138, 0.004244804360732054, 
     0.013016403176147953`, 0.023098748092352534`, 0.005788837664058387, 
     0.01618015146634496, 0, 0, 0.0016098403962870693`, 0.010835987776103251`,
      0.001734083905665779, 0.021665733400301868`, 0.0038599421927360674`, 
     0.02180249647988479, 0, 0.03900195255922233, 0.003946626991502139, 
     0.02413942414067962, 0.0013725328247260876`, 0.0017722421449924222`, 
     0.0008073535793944942, 0.004334839467017562, 0.0005967074024092448, 
     0.002753353252263415, 0, 0, 0.011592769345151714`, 0, 
     0.0005118211897851874, 0, 0, 0, 0, 0, 0.0037640528648902796`, 0, 0, 0, 0,
      0, 0, 0, 0.0016172110728298313`}, {0, 1, 2, 3, 4, 5, 6, 7, 8, 9, 10, 11,
     12, 13, 14, 15, 16, 17, 18, 19, 20, 21, 22, 23, 24, 25, 26, 27, 28, 29, 
    30, 31, 32, 33, 34, 35, 36, 37, 38, 39, 40, 41, 42, 43, 44, 45, 46, 47, 
    48, 49, 50}}, 1, 83],
  Editable->False,
  SelectWithContents->True,
  Selectable->False]], "Output",
 CellChangeTimes->{3.809528518941476*^9, 3.809528635073737*^9},
 CellLabel->"Out[42]=",ExpressionUUID->"00b60cf7-bca8-4ae8-bf6b-70dc35ab9cd7"]
}, Open  ]],

Cell[CellGroupData[{

Cell[BoxData[
 RowBox[{"Plot", "[", 
  RowBox[{
   RowBox[{"CDF", "[", 
    RowBox[{"inflength", ",", "x"}], "]"}], ",", 
   RowBox[{"{", 
    RowBox[{"x", ",", "0", ",", "50"}], "}"}]}], "]"}]], "Input",
 CellChangeTimes->{{3.8095285746674833`*^9, 3.809528607627941*^9}, 
   3.809528665028315*^9},
 CellLabel->"In[44]:=",ExpressionUUID->"01c0433d-793e-415b-afaf-760302d42616"],

Cell[BoxData[
 GraphicsBox[{{{}, {}, 
    TagBox[
     {RGBColor[0.368417, 0.506779, 0.709798], AbsoluteThickness[1.6], Opacity[
      1.], LineBox[CompressedData["
1:eJwB0QEu/iFib1JlAgAAABwAAAACAAAAvJyCl1MQEECo+xn0ukLeP0zbh6UY
HhBA2WzhPAVI3j80hxU9AC8QQKXd79iDTt4/BN8wbM9QEEA8vwwRgVveP6KO
Z8ptlBBAaoJGgXt13j/f7dSGqhsRQMcIumFwqd4/xpliHpIsEUCSecj97q/e
P65F8LV5PRFAXurWmW223j9+nQvlSF8RQPXL89Fqw94/HE1CQ+eiEUAjjy1C
Zd3eP1msr/8jKhJAgBWhIloR3z9AWD2XCzsSQEuGr77YF98/KATLLvNLEkAX
971aVx7fP/hb5l3CbRJArtjaklQr3z+WCx28YLESQNybFANPRd8/freqU0jC
EkCoDCOfzUvfP2VjOOsv0xJAdH0xO0xS3z80u1Ma//QSQAtfTnNJX98/02qK
eJ04E0A5IojjQ3nfP7oWGBCFSRNABJOWf8J/3z+iwqWnbFoTQNADpRtBht8/
chrB1jt8E0Bo5cFTPpPfP1rGTm4jjRNAM1bQ77yZ3z9BctwFC54TQP/G3os7
oN8/EMr3NNq/E0CWqPvDOK3fP/h1hczB0BNAYRkKYLez3z/fIRNkqeETQC2K
GPw1ut8/RGN9aKzvE0Au4QQTmL/fP/RAzWI=
       "]], LineBox[CompressedData["
1:eJwBwQE+/iFib1JlAgAAABsAAAACAAAAvJyCl1MQFECqTxV1ZQTgP37RScJH
JRRAqu1o7Fcv4D9NKWXxFkcUQP1xSLOjdOA/+ot1u91WFEDDfq+n+ZTgP6ju
hYWkZhRAiosWnE+14D8EtKYZMoYUQBml5IT79eA/uj7oQU3FFEAz2IBWU3fh
PyZUa5KDQxVAaD65+QJ64j8Af3Ez8D8WQNQKKkBif+Q/ruGB/bZPFkCcF5E0
uJ/kP1tEksd9XxZAYST4KA7A5D+2CbNbC38WQO49xhG6AOU/bJT0gya+FkAI
cWLjEYLlPxr3BE7tzRZA0H3J12ei5T/HWRUYtN0WQJaKMMy9wuU/Ih82rEH9
FkAipP60aQPmP9mpd9RcPBdAP9eahsGE5j+GDIieI0wXQATkAXsXpeY/NG+Y
aOpbF0DM8GhvbcXmP5A0ufx3exdAWwo3WBkG5z8+l8nGPosXQCIXnkxvJuc/
6/nZkAWbF0DoIwVBxUbnP0a/+iSTuhdAdT3TKXGH5z/0IQvvWcoXQDxKOh7H
p+c/oYQbuSDaF0ACV6ESHcjnP07nK4Pn6RdAyGMIB3Po5z9EY31orO8XQDid
lBdG9Oc/mEnGOA==
       "]], LineBox[CompressedData["
1:eJwBgQF+/iFib1JlAgAAABcAAAACAAAAvJyCl1MQGECN2fHWMBjoP7LUfXXJ
OBhABdCMpkUe6D+ohWRi4kkYQEK6LYPXIOg/njZLT/taGEB+pM5faSPoP4qY
GCktfRhA+HgQGY0o6D9jXLPckMEYQOshlIvUMug/FOToQ1hKGUDQc5twY0fo
P3bzUxLnWxpAnBeqOoFw6D9spDr//2waQNgBSxcTc+g/YlUh7Bh+GkAV7Ovz
pHXoP0637sVKoBpAjsAtrch66D8ne4l5ruQaQIFpsR8Qheg/HixwZsf1GkC+
U1L8oYfoPxTdVlPgBhtA+z3z2DOK6D8APyQtEikbQHQSNZJXj+g/2AK/4HVt
G0Bnu7gEn5noP86zpc2OfhtApKVZ4TCc6D/EZIy6p48bQOCP+r3Cnug/scZZ
lNmxG0BaZDx35qPoP6h3QIHywhtAl07dU3im6D+eKCduC9QbQNM4fjAKqeg/
lNkNWyTlG0AQIx8NnKvoP0NjfWis7xtAtGopRjGt6D9OAKyw
       "]], 
      LineBox[CompressedData["
1:eJwBwQE+/iFib1JlAgAAABsAAAACAAAAu5yCl1MQHEBGLFQNwrDoP2ydqA6I
KRxAHjeMYXmy6D9iTo/7oDocQDbIimSjs+g/OxIqrwR/HECWDIVwS7joP84B
WsnNjxxAgQUtBHC56D9g8YnjlqAcQGz+1JeUuug/hNDpFynCHEBD8CS/3bzo
P86OqYBNBR1A79PEDXDB6D9gCylSlosdQEmbBKuUyug/8vpYbF+cHUA0lKw+
ucvoP4TqiIYorR1AH41U0t3M6D+pyei6us4dQPV+pPkmz+g/8oeoI98RHkCi
YkRIudPoP4QEKPUnmB5A+ymE5d3c6D8W9FcP8ageQOciLHkC3ug/qOOHKbq5
HkDSG9QMJ9/oP83C511M2x5AqA0kNHDh6D8WgafGcB4fQFXxw4IC5ug/qHDX
4DkvH0BA6msWJ+foPztgB/sCQB9AK+MTqkvo6D9gP2cvlWEfQALVY9GU6ug/
qf0mmLmkH0CuuAMgJ+/oPzztVrKCtR9AmbGrs0vw6D/O3IbMS8YfQIWqU0dw
8eg/YMy25hTXH0Bwo/valPLoP/K75gDe5x9AW5yjbrnz6D9EY31orO8fQF96
X39B9Og/rcXWeg==
       "]], LineBox[CompressedData["
1:eJwB8QEO/iFib1JlAgAAAB4AAAACAAAAXk7ByykIIED21HsB7PXoPx490zSB
FSBA9JND+NP26D/nNOvB5R0gQDmvhORl9+g/sCwDT0omIEB+ysXQ9/foP0Ic
M2kTNyBACQFIqRv56D9n+5KdpVggQB1uTFpj++g/lE7sw3lgIECRJeN36/vo
P8ChRepNaCBABN15lXP86D8YSPg29ncgQOtLp9CD/eg/yJRd0EaXIEC4KQJH
pP/oPykuKAPo1SBAU+W3M+UD6T9WgYEpvN0gQMacTlFtBOk/gtTaT5DlIEA5
VOVu9QTpP9p6jZw49SBAIMMSqgUG6T+Kx/I1iRQhQO2gbSAmCOk/62C9aCpT
IUCIXCMNZwzpPxi0Fo/+WiFA+xO6Ku8M6T9EB3C10mIhQG/LUEh3Dek/nK0i
AntyIUBVOn6Dhw7pP0z6h5vLkSFAIxjZ+acQ6T94TeHBn5khQJbPbxcwEek/
pKA66HOhIUAJhwY1uBHpP/xG7TQcsSFA8PUzcMgS6T+tk1LObNAhQL3Tjubo
FOk/2uar9EDYIUAxiyUEcRXpPwY6BRsV4CFApEK8IfkV6T8yjV5B6echQBf6
Uj+BFuk/XuC3Z73vIUCLselcCRfpP4ozEY6R9yFA/miAepEX6T+isT401vch
QI+xFSSWF+k/HlLgwg==
       "]], LineBox[CompressedData["
1:eJwBsQFO/iFib1JlAgAAABoAAAACAAAAXk7ByykIIkA4tKNM1xnpPzqAdifi
FiJAN2tdG+gc6T9m089Nth4iQFy0/H6JHuk/vnmCml4uIkClRjtGzCHpP2/G
5zOvTSJAN2u41FEo6T/AQKxrLFYiQJClPG4WKuk/ELtwo6leIkDo38AH2yvp
P7Cv+RKkbyJAmVTJOmQv6T/ymAvymJEiQPo92qB2Nuk/dmsvsILVIkC9EPxs
m0TpP8bl8+f/3SJAFUuABmBG6T8XYLgffeYiQG6FBKAkSOk/uFRBj3f3IkAe
+gzTrUvpP/k9U25sGSNAgOMdOcBS6T98EHcsVl0jQEK2PwXlYOk/zIo7ZNNl
I0Cb8MOeqWLpPx0FAJxQbiNA8ypIOG5k6T+++YgLS38jQKSfUGv3Z+k/AOOa
6j+hI0AFiWHRCW/pP1BdXyK9qSNAXsPlas5w6T+h1yNaOrIjQLb9aQSTcuk/
QsysyTTDI0BncnI3HHbpP4O1vqgp5SNAyFuDnS596T/UL4Pgpu0jQCCWBzfz
fuk/JKpHGCT2I0B50IvQt4DpP6KxPjTW9yNAcFopORKB6T92/cAq
       "]], 
      LineBox[CompressedData["
1:eJwB8QEO/iFib1JlAgAAAB4AAAACAAAAXk7ByykIJEC/4MfLyYXpPxQZlb+b
DyRAIWunMoqI6T9lk1n3GBgkQHKlKmCti+k/BojiZhMpJEASGjG785HpP1YC
p56QMSRAYlS06BaV6T+nfGvWDTokQLKONxY6mOk/SHH0RQhLJEBSAz5xgJ7p
P4paBiX9bCRAk+xKJw2r6T8+MAz26XQkQBcMo/b6rek/8QUSx9Z8JECbK/vF
6LDpP1ixHWmwjCRAomqrZMS26T8lCDWtY6wkQLHoC6J7wuk/wLVjNcrrJEDQ
5Mwc6tnpP3SLaQa38yRAVAQl7Nfc6T8nYW/Xo/skQNgjfbvF3+k/jgx7eX0L
JUDfYi1aoeXpP1tjkr0wKyVA7uCNl1jx6T/2EMFFl2olQA3dThLHCOo/qubG
FoRyJUCR/KbhtAvqP128zOdweiVAFBz/sKIO6j/EZ9iJSoolQBxbr09+FOo/
kb7vzf2pJUAr2Q+NNSDqP0SU9Z7qsSVAr/hnXCMj6j/4aftv17klQDMYwCsR
Juo/XhUHErHJJUA6V3DK7CvqPxLrDOOd0SVAvnbImdou6j/FwBK0itklQEKW
IGnIMeo/LGweVmTpJUBK1dAHpDfqP+BBJCdR8SVAzvQo15E66j+isT401vcl
QEkBOLD6POo/1ADjRA==
       "]], LineBox[CompressedData["
1:eJwB4QEe/iFib1JlAgAAAB0AAAACAAAAXk7ByykIJkCBEUuYwEDqP2FuQTzx
GCZA0jzMcU5C6j/IGU3eyigmQHyMp0TGQ+o/fO9Sr7cwJkBRNBUugkTqPy/F
WICkOCZAJtyCFz5F6j+WcGQifkgmQNArXuq1Ruo/Y8d7ZjFoJkAkyxSQpUnq
P2Q8Jk72byZABeQpx11K6j9msdA1u3cmQOb8Pv4VS+o/aJslBUWHJkCoLmls
hkzqP25vz6NYpiZALJK9SGdP6j96FyPhf+QmQDRZZgEpVeo/fIzNyETsJkAV
cns44VXqP30BeLAJ9CZA9oqQb5lW6j+A68x/kwMnQLi8ut0JWOo/hr92Hqci
J0A8IA+66lrqP5JnylvOYCdAROe3cqxg6j+U3HRDk2gnQCYAzalkYeo/lVEf
K1hwJ0AHGeLgHGLqP5g7dPrhfydAyUoMT41j6j+eDx6Z9Z4nQE2uYCtuZuo/
oITIgLqmJ0Aux3ViJmfqP6H5cmh/ridAD+CKmd5n6j+k48c3Cb4nQNERtQdP
aeo/qrdx1hzdJ0BVdQnkL2zqP6wsHL7h5CdANo4eG+hs6j+tocalpuwnQBen
M1Kgbeo/rhZxjWv0J0D4v0iJWG7qP6KxPjTW9ydAIoI3jKlu6j+Ux9NY
       "]], 
      LineBox[CompressedData["
1:eJwB0QEu/iFib1JlAgAAABwAAAACAAAAXk7ByykIKEAXrHUeiHHqP7ZfxRNE
GyhAOe55IHp26j+41G/7CCMoQHLq9gR9eOo/uUka480qKECq5nPpf3rqP7wz
b7JXOihAGt9tsoV+6j/BBxlRa1koQPnPYUSRhuo/5qMuStlhKECaOKvtv4jq
PwxARENHaihAPKH0lu6K6j9YeG81I3soQH5yh+lLj+o/7+jFGducKEADFa2O
BpjqPx3KcuJK4ChADVr42Hup6j9CZojbuOgoQK7CQYKqq+o/aAKe1CbxKEBP
K4sr2a3qP7Q6ycYCAilAkfwdfjay6j9Lqx+ruiMpQBafQyPxuuo/eYzMcypn
KUAg5I5tZszqP54o4myYbylAwUzYFpXO6j/ExPdlBngpQGK1IcDD0Oo/EP0i
WOKIKUClhrQSIdXqP6dteTyaqilAKinat9vd6j/MCY81CLMpQMuRI2EK4Oo/
8qWkLna7KUBs+mwKOeLqPz7ezyBSzClArsv/XJbm6j9keuUZwNQpQFA0SQbF
6Oo/ihb7Ei7dKUDxnJKv8+rqP9VOJgUK7ilAM24lAlHv6j/66jv+d/YpQNTW
bqt/8eo/orE+NNb3KUAp00dV2vHqPywr2pY=
       "]], 
      LineBox[{{13.01594387755102, 0.8422810290141569}, {13.030776306608196`, 
       0.8422810290141569}, {13.063704361204017`, 0.8422810290141569}, {
       13.096632415799837`, 0.8422810290141569}, {13.162488524991478`, 
       0.8422810290141569}, {13.228344634183118`, 0.8422810290141569}, {
       13.719939272735374`, 0.8422810290141569}, {13.984056122448978`, 
       0.8422810290141569}}], 
      LineBox[{{14.015943877551019`, 0.8422810290141569}, {
       14.477969419195773`, 0.8422810290141569}, {14.744404927103915`, 
       0.8422810290141569}, {14.81101380408095, 0.8422810290141569}, {
       14.877622681057986`, 0.8422810290141569}, {14.910927119546503`, 
       0.8422810290141569}, {14.944231558035021`, 0.8422810290141569}, {
       14.96088377727928, 0.8422810290141569}, {14.977535996523539`, 
       0.8422810290141569}, {14.98405612244898, 0.8422810290141569}}], 
      LineBox[CompressedData["
1:eJxTTMoPSmViYGCQAmIQHed38LQmh55DiJKCju6XV/a1l1JbhPn0HN7olGmG
APlaH9U1ZonpObC4Tk3sAfJb9NbkL1fXczApvXzxD5BvsXLLv4Oeeg7Trvpv
uvv1lf3CeUdlvvfqOURM8yie//2V/ZwYneuh0/QcDJKtl1wD8mdITZ64ZZ6e
A4eB3lXeH6/s+6YlsBWt13PYeVLYvAbIr+r7/f7NBT0Hyb/3fkX8fGUfVGd4
+JGwvsOt5NImod+v7H1tZtQ6yug7bDbI2OwJ5Hv8+me+QEXfoftv1JMGIN+u
7MyaWFN9B+vpDm7vgXztvPRpN8L0Heac4uY68+eVPUvc3MxzM/UdYg0XTWz9
98r+vzSLiu4ifQfTf1MO7QHyf93Mute9St+B93T7589A/odQi2DP3foOe1Ny
Q5P+v7J/LTyfd8VhfYdphgltM4H8ZxdZT7Cd0XfI+xe0/QKQf8f3ss2RO/oO
cjMsJO0ZXttf57b6rvRU3+FbirZXGZB/6eSCjY1v9R3OGcpVrwXyz7az5zz4
qu+w7J/AmidA/qKNdibXvus7CNoenfERyAcAEG7PlQ==
       "]], 
      LineBox[CompressedData["
1:eJwB0QEu/iFib1JlAgAAABwAAAACAAAAL6fg5RQEMEBlCp++kQLrP9/gnU1+
BzBApKFqmcAD6z/angQI3Q8wQP9c/ZenBus/2P03ZQwUMECtukYXGwjrP9Vc
a8I7GDBAWhiQlo4J6z/QGtJ8miAwQLXTIpV1DOs/xpaf8VcxMEBsSkiSQxLr
P7OOOtvSUjBA2TeTjN8d6z9imw4FulYwQIr5uAI6H+s/EqjiLqFaMEA7u954
lCDrP3DBioJvYjBAnD4qZUkj6z8s9NopDHIwQF5FwT2zKOs/pFl7eEWRMEDj
Uu/uhjPrP1NmT6IslTBAlBQVZeE06z8CcyPME5kwQEXWOts7Nus/YIzLH+Kg
MECmWYbH8DjrPxy/G8d+sDBAaGAdoFo+6z+UJLwVuM8wQO1tS1EuSes/QzGQ
P5/TMECeL3HHiErrP/I9ZGmG1zBATvGWPeNL6z9QVwy9VN8wQLB04imYTus/
/2Pg5jvjMEBgNgig8k/rP65wtBAj5zBAEfgtFk1R6z8Milxk8e4wQHJ7eQIC
VOs/u5YwjtjyMEAjPZ94XFXrP2qjBLi/9jBA0/7E7rZW6z8ZsNjhpvowQITA
6mQRWOs/0VgfGuv7MEAMcGXRgVjrPxiizho=
       "]], LineBox[CompressedData["
1:eJxTTMoPSmViYGCQBGIQrb/8wVMRFkOHG8775dSiXtu3vP+zSYvP0OFT8aWk
rUC+8Z8LdwSFDB3Eu3uvvAHyH3EsZfspauhgs8jDTSX6tb2Dkm/UcVlDh7YL
+zQnA/l/QuYypugaOkjprv5QEPPavmSXbcBcH0MHp2fNdTpxr+23Rh1nuhlg
6PBritTCDCD/26+ArSKhhg6bnDceXgLkV1qnSPXEGjooLbzHIRv/2r5uT9eT
qjxDB+YYy8m8Ca/t2/ddr4iYYOhw+OK75e8SX9ufiEvUnjLF0KG6ofWUVtJr
e67/r+6en2HoYKIv8zYNyO+x/+fkvtDQYUmPp9F9IH/CARVes02GDi3uS/ac
T35tP+tQ4ULhK4YOrnsjL25IfW1/O+l3sP8NQ4e/2R8+vwHyZZhb2brvGDps
lWoX00x7bT/PeUY201NDB9WKLdELgfz7jxXl7F4aOtxV8667C+QrtKy+UPnW
0GHq1YcLJNNf2y8+ss/041dDB1Zj/mcTgfwnKR4vdH4ZOux9uJTjHJB/MUJe
6vVvQwd7S7nTz4B8AEJOv4o=
       "]], LineBox[CompressedData["
1:eJwBwQE+/iFib1JlAgAAABsAAAACAAAAL6fg5RQEMkBJQfg09WrrP6hF5f/f
BjJAbGtG/eRs6z/p5W6yGwsyQMxRDlLUb+s/Kob4ZFcPMkAsONamw3LrP6zG
C8rOFzJA7ARmUKJ46z/tZpV8ChwyQEzrLaWRe+s/LgcfL0YgMkCs0fX5gH7r
P7FHMpS9KDJAbZ6Fo1+E6z+2yFherDkyQO03pfYckOs/v8ql8olbMkDuauSc
l6frP7IY0HF9XzJAYUIW41Sq6z+kZvrwcGMyQNIZSCkSres/igJP71drMkC3
yKu1jLLrP1Q6+OslezJAfyZzzoG96z/qqUrlwZoyQBDiAQBs0+s/3Pd0ZLWe
MkCBuTNGKdbrP89Fn+OoojJA9JBljObY6z+04fPhj6oyQNc/yRhh3us/fxmd
3l26MkCgnZAxVunrPxSJ79f52TJAMFkfY0D/6z8G1xlX7d0yQKIwUan9Aew/
+SRE1uDhMkAUCIPvugTsP97AmNTH6TJA+LbmezUK7D/RDsNTu+0yQGqOGMLy
DOw/xFzt0q7xMkDdZUoIsA/sP6n4QdGV+TJAwRSulCoV7D/RWB8a6/syQKsz
J67IFuw/OC7apw==
       "]], LineBox[CompressedData["
1:eJwB4QEe/iFib1JlAgAAAB0AAAACAAAAL6fg5RQEM0Awbe8sHhrsP2Z+FU1X
DTNAXn2d9kIb7D9ZzD/MShEzQFbEy+a/G+w/PmiUyjEZM0BIUijHuRzsPzG2
vkklHTNAQZlWtzYd7D8kBOnIGCEzQDrghKezHew/CaA9x/8oM0ArbuGHrR7s
P9TX5sPNODNAD4qaSKEg7D9pRzm9aVgzQNXBDMqIJOw/7igZxbFcM0BcQEAr
ECXsP3IK+cz5YDNA475zjJcl7D98zbjciWkzQPC72k6mJuw/kFM4/Kl6M0AM
tqjTwyjsP7ZfNzvqnDNAQ6pE3f4s7D87QRdDMqEzQMkoeD6GLew/wCL3Snql
M0BQp6ufDS7sP8nltloKrjNAXqQSYhwv7D/cazZ6Kr8zQHme4OY5Mew/YU0W
gnLDM0AAHRRIwTHsP+Yu9om6xzNAh5tHqUgy7D/v8bWZStAzQJWYrmtXM+w/
Ang1uWrhM0CwknzwdDXsP4dZFcGy5TNANxGwUfw17D8MO/XI+ukzQL6P47KD
Nuw/kBzV0ELuM0BFDhcUCzfsPxX+tNiK8jNAy4xKdZI37D+a35Tg0vYzQFIL
ftYZOOw/HsF06Br7M0DZibE3oTjsP9FYHxrr+zNABjTs7ro47D+vMNf1
       "]], 
      LineBox[CompressedData["
1:eJwBsQFO/iFib1JlAgAAABoAAAACAAAAL6fg5RQENEDrtV4AFTzsP61lFADz
BzRA8yykxsc+7D8yR/QHOww0QL4GXnTEQew/PAq0F8sUNEBUutHPvUfsP0+Q
MzfrJTRAgCG5hrBT7D/UcRM/Myo0QEv7cjStVuw/WFPzRnsuNEAV1SziqVns
P2IWs1YLNzRAq4igPaNf7D92nDJ2K0g0QNjvh/SVa+w/nKgxtWtqNEAvvlZi
e4PsP8jZY8ifbjRAgbTXI2qG7D/0Cpbb03I0QNOqWOVYiew/S236ATx7NEB2
l1poNo/sP/oxw04MjDRAvnBebvGa7D9Zu1TorK00QE4jZnpnsuw/hOyG++Cx
NECfGec7VrXsP7AduQ4VtjRA8Q9o/US47D8IgB01fb40QJb8aYAivuw/uETm
gU3PNEDe1W2G3cnsP+R1GJWB0zRAMMzuR8zM7D8Qp0qotdc0QILCbwm7z+w/
Zwmvzh3gNEAmr3GMmNXsPxbOdxvu8DRAbYh1klPh7D9C/6kuIvU0QL9+9lNC
5Ow/bjDcQVb5NEARdXcVMefsP9FYHxrr+zRAnp9XJP7o7D+ULsh1
       "]], 
      LineBox[{{21.01594387755102, 0.9037891131651358}, {21.072490038662597`, 
       0.9037891131651358}, {21.13816844348561, 0.9037891131651358}, {
       21.20384684830863, 0.9037891131651358}, {21.335203657954658`, 
       0.9037891131651358}, {21.46656046760069, 0.9037891131651358}, {
       21.711646969402317`, 0.9037891131651358}, {21.956733471203947`, 
       0.9037891131651358}, {21.972051377566547`, 0.9037891131651358}, {
       21.98405612244898, 0.9037891131651358}}], LineBox[CompressedData["
1:eJwB4QEe/iFib1JlAgAAAB0AAAACAAAAL6fg5RQENkCgaoM+7/DsP2wIC7tz
DDZA1IYdomH77D8mxrB6SxQ2QIVu0m0rBe0/BKWDWjcYNkBe4qxTEArtP+GD
VjojHDZANlaHOfUO7T+cQfz5+iM2QOg9PAW/GO0/Eb1HeaozNkBLDaacUizt
P+6bGlmWNzZAI4GAgjcx7T/Meu04gjs2QP30WmgcNu0/hjiT+FlDNkCt3A80
5j/tP/yz3ncJUzZAEax5y3lT7T/mqnV2aHI2QNZKTfqgeu0/Vh3+3qh2NkDF
0hxh73/tP8WPhkfpejZAslrsxz2F7T+kdJcYaoM2QI9qi5Xaj+0/Yj65umuU
NkBJiskwFKXtP97R/P5utjZAvMlFZ4fP7T9ORIVnr7o2QKtRFc7V1O0/vbYN
0O++NkCY2eQ0JNrtP5ybHqFwxzZAdemDAsHk7T9aZUBDctg2QC8Jwp36+e0/
ytfIq7LcNkAekZEESf/tPzlKURTz4DZACxlha5cE7j8YL2Llc+k2QOgoADk0
D+4/h6HqTbTtNkDWsM+fghTuP/YTc7b08TZAxDifBtEZ7j9mhvseNfY2QLPA
bm0fH+4/1fiDh3X6NkCgSD7UbSTuP9FYHxrr+zZASUs1EkAm7j+Z7N7H
       "]], 
      LineBox[CompressedData["
1:eJwBIQLe/SFib1JlAgAAACEAAAACAAAAL6fg5RQEN0DqfKIh3CvuPyNQHcE2
BzdAVJ1EZkEs7j+SwqUpdws3QNR7WNvKLO4/AjUukrcPN0BVWmxQVC3uP3Gn
tvr3EzdA1TiAxd0t7j9QjMfLeBw3QNb1p6/wLu4/wP5PNLkgN0BX1Lskei/u
Py9x2Jz5JDdA2LLPmQMw7j8OVultei03QNlv94MWMe4/zB8LEHw+N0Db6UZY
PDPuPzySk3i8QjdAW8hazcUz7j+rBBzh/EY3QNymbkJPNO4/iukssn1PN0Dd
Y5YsYjXuP0izTlR/YDdA393lAIg37j/ERpKYgoI3QOPRhKnTO+4/5Wa7zXqG
N0BXD0sAVDzuPwaH5AJzijdAykwRV9Q87j9IxzZtY5I3QLHHnQTVPe4/zEfb
QUSiN0B/vbZf1j/uP9NIJOsFwjdAG6noFdlD7j/0aE0g/sU3QI/mrmxZRO4/
FIl2VfbJN0ACJHXD2UTuP1bJyL/m0TdA6Z4BcdpF7j936fH03tU3QF3cx8da
Ru4/mAkbKtfZN0DQGY4e20buP9pJbZTH4TdAt5QazNtH7j/7aZbJv+U3QCvS
4CJcSO4/HIq//rfpN0CeD6d53EjuPz2q6DOw7TdAEk1t0FxJ7j9eyhFpqPE3
QIWKMyfdSe4/f+o6nqD1N0D5x/l9XUruP6AKZNOY+TdAbAXA1N1K7j/RWB8a
6/s3QHrIKOIoS+4/Eu8BCA==
       "]], LineBox[CompressedData["
1:eJwBYQGe/iFib1JlAgAAABUAAAACAAAAL6fg5RQEOEAlIkH9007uP2bLWhJq
EThAE4bqiCBZ7j/qS//mSiE4QEbB1XVkZe4/8kxIkAxBOECqN6xP7H3uPwFP
2uKPgDhAciRZA/yu7j/IvlUjdIQ4QKzzUZT9se4/kC7RY1iIOEDmwkol/7Tu
PyAOyOQgkDhAW2E8RwK77j9AzbXmsZ84QEOeH4sIx+4/gEuR6tO+OEAVGOYS
Fd/uP0i7DCu4wjhAT+feoxbi7j8QK4hrnMY4QIm21zQY5e4/oAp/7GTOOED+
VMlWG+vuP8DJbO713ThA5pGsmiH37j+IOegu2uE4QCFhpSsj+u4/UKljb77l
OEBbMJ68JP3uP+CIWvCG7ThAz86P3icD7z+o+NUwa/E4QAqeiG8pBu8/cGhR
cU/1OEBEbYEAKwnvPzjYzLEz+ThAfjx6kSwM7z/RWB8a6/s4QOXnbL5FDu8/
M8mkeg==
       "]], LineBox[CompressedData["
1:eJxTTMoPSmViYGCQBWIQrb/8wVMRFkuHx7HHj88SfG+vwG72ZQWPpUPMmSPW
v4H8F2UbTXoFLB34VLL+qgm9t9/wTKe0UMTS4UA1//4gIN/hmPI3SxlLBxXt
KKdVQD6H2XwzOQVLh+tN/5mvAfkXlkqVM6lYOnTeWnKUUfi9fUKr4I9T2pYO
bzvfe0QC+Q0u/39GW1s6bHvR4s8h8t7eY0uVlYO9pUOGg5agCZAvoPKtSsXZ
0kFqxvlL8UD+Aua3v994WTrUu0uFbQfyDxy69bc2ytLBY9n6mDTR9/YMjtsY
F1RaOtxMvpV5ROy9fZTL81M3ai0dlvv8fvgZyN/iLjFFsMnSodRUJkpZ/L19
hl+VWnOXpYMge5xXE5B/MdrOO2020LxVD7UcJN7bLyo7NkVnr6XD9g8vXu+W
fG//p/J7bOpBS4eWm5wpr4H8sFoN9XlHLR2CDmndkZJ6b8/V0rWT/5ylw7vJ
OWcqgfziiX73Pt2zdFA1/7DGXPq9/bkp9cu1H1s6fJYXVE0H8jVmbChIeW7p
cJDDaO40IP/OPCHma++B4X+ruPcrkG+2yPkM3xdLB63DU1hVZd7bT1haMtX9
h6XDj9Vba0OA/IsR8lKvf1s6OLI2ptcC+QCVNs/I
       "]], LineBox[CompressedData["
1:eJxTTMoPSmViYGAQBWIQrb/8wVMRFisHtXjNvmcy7+1/bLLYpcVp5dCUkpJk
IPvefs3OWT5zBK0c7sR3/VgF5IsejyusV7JymBB2TWWB3Hv7Zw+f7XJ1sXL4
7pxX26Xw3r5D/LvvpXYrh2Ny8/TiVd7bTzlx4vGhbiuHqDXliTOA/PmVsyo3
91s5vLMMnHIRyN9223bplOlWDmKhLL+cVd/bP53f8idsuZVDenfWUQ219/ZO
GkKrbx+zcuD8YRbzSf29vd/Nxw5nTlk5zG0V6NfWeG8f2bX12p5zVg6Gwq8O
pgD5BW8imOZdA9qnN1f9OpA/f8P8yIRnVg6rUpg/79Z8b78qsfB9wCsrB/tP
d1S/AvnbhJxbHd9ZOVyu3xahp/Xe/tBhEWmjT0D7eSd0pwP550qebVD6ZuXw
e1bmvgVA/i3VHW7Cv6wc+jWcP94E8i9GyEu9/m3lYHEoePMXIB8AOqGiEA==

       "]], LineBox[CompressedData["
1:eJxTTMoPSmViYGCQBGIQrb/8wVMRFmuHD86aX7y039sLz75gfIzX2uHwRxn+
biBf629x/HJRa4fe8Gid/UB+5MFd2zJVrR2UlG+kqeu8t9/m6ZH6zsXawWfX
xdvfgfyCqORD35utHRa8OHJ0ht57e775rx7YdFg7bPerYd4K5K95XPi/scfa
4fwWY8eLQP7znAYbnqnWDv8aFu3h1H9vH1c/d5vCMmuHWMmGzVVA/p/DKldT
V1k7lNabf5wG5M/iWPN51Tqge56+09sM5F+duMvAdLu1w56NsateA/k+S66v
8jxh7SDtZb0wxuC9/asXcSf7zlg7GG/4dK8CyO/Qffb88gVrB2+xVTJTgfzD
276oxN20dqh6JDHjLJCf8LvaefFda4dJHheuvgTy/9kzJ714aO2wcl27MJvh
e3urk4Lzi15ZO9ys+tZnB+Tf4J25d/s7a4ePD9aeiQLyy4IU7vz5ZO3A4Z7K
VQ7ki0xf/svxu7WDwloZj8lA/sbbepLtv60dLISvtK4H8i9EyEu9BvJZZ9tI
bwLyAR5mxCc=
       "]], LineBox[CompressedData["
1:eJwBoQFe/iFib1JlAgAAABkAAAACAAAALqfg5RQEPEA/2mYLXjLvP4qpxHRW
CDxAkQm1LvUy7z8o7kuTmww8QOZkeNCMM+8/xjLTseAQPEA6wDtyJDTvP2R3
WtAlFTxAjxv/E7w07z+fAGkNsB08QDfShVfrNe8/FhOGh8QuPECJP5PeSTjv
PwQ4wHvtUDxALBqu7AY97z/hgTRkP5U8QHPP4wiBRu8/JhYOjnCZPEBc3ADm
FUfvP2qq57ehnTxARekdw6pH7z/00poLBKY8QBcDWH3USO8/CCQBs8i2PEC7
NszxJ0vvP0242tz5ujxApEPpzrxL7z+STLQGK788QI5QBqxRTO8/G3VnWo3H
PEBgakBme03vPy7GzQFS2DxABJ602s5P7z9zWqcrg9w8QO2q0bdjUO8/uO6A
VbTgPEDWt+6U+FDvP0EXNKkW6TxAqNEoTyJS7z+Gqw3TR+08QJHeRSy3Uu8/
yj/n/HjxPEB662IJTFPvPw/UwCaq9TxAY/h/5uBT7z9UaJpQ2/k8QEwFncN1
VO8/0FgfGuv7PEBI3t35vlTvP0EjvWI=
       "]], LineBox[CompressedData["
1:eJxTTMoPSmViYGCQAmIQrbf8wVMRFluHZ0If7yWHvrdP38nwYz6XrcPTXMHb
zUD+Gt9bihf5bB1q/d9HzADyPzzc7M0kbOsgYnj22hogv4orfX6KtK2D85eO
S1eB/P3zHE5Olbd1uHU1LeAVkM9iLPX5mLKtQ+F2l3P/gPze6LNumjq2Dguq
GE6ph723X7DG+N1bG1uHvwwVByuB/ON+DLblcbYO23nTN8iGv7cXmTzzVudC
Wwcddde+1Ij39lxXhS8WLbV1kJE1WV0B5DOI9x2PXmnrwCOsfKIbyH87q2mL
7kZbh7f/GJg2AfnHFmX3XTxg67D22p7Sf0D+nidPW3YdsXWYe2b1JMHI9/ab
1BKqF5+wdeg9NGu9CpA/f1VIRukFW4fcdRUvvYD8ik22TpIPbB302kxipwP5
eV+2WzA9sXWQq1GuWgXkp5gZ6b9+buvAVyQ0fS+QH7hLTWbve1uHd7EfLjwG
8j3+LBBa9tnW4V7w/bffgHw7O2nO/u+2Duc9z3FxRb23N2mY+r/8t63Dfvu9
6rJA/sUIeanXQD5vYkqUPJAPAAAIxbw=
       "]], LineBox[CompressedData["
1:eJwBgQF+/iFib1JlAgAAABcAAAACAAAAL6fg5RQEPkDPRUFej1rvPwTK+M8E
Dz5ASfajD4Zb7z/d0eGpqB4+QBTAYtTmXO8/1BNcoJEiPkCHcpIFP13vP8pV
1pZ6Jj5A+iTCNpdd7z+22cqDTC4+QOCJIZlHXu8/kOGzXfA9PkCrU+BdqF/v
P0LxhRE4XT5AQudd52li7z+mECp5x5s+QHAOWfrsZ+8/LuZZ+ASgPkB7Hj2e
TGjvP7e7iXdCpD5Ahi4hQqxo7z/IZul1vaw+QJ1O6Ylrae8/6ryocrO9PkDJ
jnkZ6mrvP3KS2PHwwT5A1J5dvUlr7z/7ZwhxLsY+QN+uQWGpa+8/DBNob6nO
PkD1zgmpaGzvPy1pJ2yf3z5AIg+aOOdt7z+2Plfr3OM+QC0fftxGbu8/PhSH
ahroPkA4L2KApm7vP06/5miV8D5ATk8qyGVv7z/WlBbo0vQ+QFlfDmzFb+8/
X2pGZxD5PkBkb/IPJXDvP9FYHxrr+z5ATaAycWVw7z8jlLHu
       "]], 
      LineBox[{{31.01594387755102, 0.9825141455273431}, {31.138540216897766`, 
       0.9825141455273431}, {31.403554089856904`, 0.9825141455273431}, {
       31.668567962816045`, 0.9825141455273431}, {31.98405612244898, 
       0.9825141455273431}}], 
      LineBox[{{32.015943877551024`, 0.9825141455273431}, {32.65811498469087, 
       0.9825141455273431}, {32.77937235470041, 0.9825141455273431}, {
       32.90062972470996, 0.9825141455273431}, {32.930944067212344`, 
       0.9825141455273431}, {32.96125840971473, 0.9825141455273431}, {
       32.97641558096592, 0.9825141455273431}, {32.98405612244897, 
       0.9825141455273431}}], LineBox[CompressedData["
1:eJwBkQFu/iFib1JlAgAAABgAAAACAAAAl1PwcgqCQEBbTzIhRXLvPwvWZImu
hkBAg8K+nbZ17z/sqIfgj4pAQKeqxpyXeO8/rk7NjlKSQEDvetaaWX7vPx64
XjpDlEBAAW9aGsp/7z+PIfDlM5ZAQBNj3pk6ge8/cPQSPRWaQEA3S+aYG4Tv
PzKaWOvXoUBAfxv2lt2J7z+25eNHXbFAQA+8FZNhle8/vXz6AGjQQEAv/VSL
aazvP/av5vCC0kBAmRjfZvmt7z8w49LgndRAQAQ0aUKJr+8/pEmrwNPYQEDZ
an35qLLvP4oWXIA/4UBAg9ilZ+i47z/ESUhwWuNAQO7zL0N4uu8//Xw0YHXl
QEBYD7oeCLzvP3DjDECr6UBALUbO1Se/7z9WsL3/FvJAQNez9kNnxe8/kOOp
7zH0QEBBz4Af98bvP8kWlt9M9kBAq+oK+4bI7z8CSoLPZ/hAQBUGldYWyu8/
PH1uv4L6QECAIR+ypsvvP3awWq+d/EBA6zypjTbN7z9orA+N9f1AQDPCLa41
zu8/yCrHHw==
       "]], 
      LineBox[{{34.015943877551024`, 0.9941069148724947}, {34.08869156990664, 
       0.9941069148724947}, {34.154479802069424`, 0.9941069148724947}, {
       34.41763273072053, 0.9941069148724947}, {34.68078565937163, 
       0.9941069148724947}, {34.80354856495197, 0.9941069148724947}, {
       34.9263114705323, 0.9941069148724947}, {34.95700219692738, 
       0.9941069148724947}, {34.984056122448976`, 0.9941069148724947}}], 
      LineBox[CompressedData["
1:eJxTTMoPSmViYGCQAGIQPSP4QxFXk6PDRC2p7FPn39vfsNki6NHm6LC3+/Cv
t0D+q2Mfntt1ODr8jkkp/gfk/wnQ3Wfa5ehgpcf6hu/Ce3vF1GVZyn2ODtsv
uN3VB/Kzemcc/jfV0WGj6Kn9hUB+jfjVmV+nOzq8f5Zl0QTk9y0ULHgz09FB
bwf3xklA/uatXTK35jo6rI7yXbQZyP9zt6Z061JHhyXzL7R8BfL79RLVc7Y6
OszQvO5ZefG9/Zbzmt03rzg6NNg+udxw6b39BOWDS39dc3TwF/q6bhKQn10e
cUD6pqOD7HPWriVAvpJ8+9fYu44OOyeoO5wA8vvznsQ/euro8PFx1hr+y0D3
HqquYn7h6LB/R3W7IpDvJiY8VeWVo0Nfb0+SMZD/Z6/jqbR3jg5a5uskwkHq
eeebvP7m6JDU9bFlHkh9opk/z09HB4N4poQNQL7i1rOZur8dHf4ZC1sfAunn
SG3x++vocJZDRewKkJ+xhr/3K5CvY3217yaQDwBVtsi3
       "]], 
      LineBox[{{36.015943877551024`, 0.99461873606228}, {36.02886440372923, 
       0.99461873606228}, {36.04549965371628, 0.99461873606228}, {
       36.06213490370332, 0.99461873606228}, {36.128675903651484`, 
       0.99461873606228}, {36.19521690359966, 0.99461873606228}, {
       36.46138090339234, 0.99461873606228}, {36.72754490318502, 
       0.99461873606228}, {36.984056122448976`, 0.99461873606228}}], 
      LineBox[{{37.015943877551024`, 0.9946187360622799}, {37.721692432394, 
       0.9946187360622799}, {37.984056122448976`, 0.9946187360622799}}], 
      LineBox[{{38.015943877551024`, 0.9946187360622799}, {
       38.984056122448976`, 0.9946187360622799}}], 
      LineBox[{{39.015943877551024`, 0.9946187360622799}, {
       39.984056122448976`, 0.9946187360622799}}], 
      LineBox[{{40.015943877551024`, 0.9946187360622799}, {
       40.807096405376456`, 0.9946187360622799}, {40.87392493703301, 
       0.9946187360622799}, {40.90733920286129, 0.9946187360622799}, {
       40.940753468689564`, 0.9946187360622799}, {40.9574606016037, 
       0.9946187360622799}, {40.97416773451784, 0.9946187360622799}, {
       40.984056122448976`, 0.9946187360622799}}], LineBox[CompressedData["
1:eJwBkQFu/iFib1JlAgAAABgAAAACAAAAmFPwcgqCRECIJHqHaNTvPxM9m10/
hURAtGGbSS7V7z/4tshIholEQLiJgQ021u8/wqojHxSSREDB2U2VRdjvP1aS
2csvo0RA03nmpGTc7z9IT3BBU6VEQNWN2Ybo3O8/OwwHt3anREDXocxobN3v
PyCGNKK9q0RA3MmyLHTe7z/qeY94S7REQOUZf7SD4O8/fmFFJWfFRED2uRfE
ouTvP3Ae3JqKx0RA+M0Kpibl7z9j23IQrslEQPvh/Yeq5e8/SFWg+/TNRED/
CeRLsubvPxJJ+9GC1kRACFqw08Ho7z+nMLF+nudEQBr6SOPg7O8/bhXx+bfp
RED/VeVdYu3vPzT6MHXR60RA5bGB2OPt7z/Aw7BrBPBEQK9pus3m7u8/hqjw
5h3yRECVxVZIaO/vP0yNMGI39ERAeiHzwunv7z/YVrBYavhEQEXZK7js8O8/
njvw04P6REAqNcgybvHvP2QgME+d/ERAD5Fkre/x7z9orA+N9f1EQOWB3JpC
8u8/wKLSUA==
       "]], 
      LineBox[{{42.015943877551024`, 0.9983827889271703}, {42.07196649140138, 
       0.9983827889271703}, {42.20318754698968, 0.9983827889271703}, {
       42.33440860257798, 0.9983827889271703}, {42.59685071375458, 
       0.9983827889271703}, {42.85929282493118, 0.9983827889271703}, {
       42.984056122448976`, 0.9983827889271703}}], 
      LineBox[{{43.015943877551024`, 0.9983827889271703}, {
       43.838552799675846`, 0.9983827889271703}, {43.984056122448976`, 
       0.9983827889271703}}], 
      LineBox[{{44.015943877551024`, 0.9983827889271703}, {
       44.984056122448976`, 0.9983827889271703}}], 
      LineBox[{{45.015943877551024`, 0.9983827889271701}, {
       45.984056122448976`, 0.9983827889271701}}], 
      LineBox[{{46.015943877551024`, 0.9983827889271701}, {
       46.984056122448976`, 0.9983827889271701}}], 
      LineBox[{{47.015943877551024`, 0.9983827889271703}, {
       47.984056122448976`, 0.9983827889271703}}], 
      LineBox[{{48.015943877551024`, 0.9983827889271703}, {
       48.936036781132074`, 0.9983827889271703}, {48.97035814237272, 
       0.9983827889271703}, {48.98405612244897, 0.9983827889271703}}], 
      LineBox[{{3.3830747033070883`, 0.4642047168246412}, {3.525888309725704, 
       0.4661111357348196}, {3.5411068763262694`, 0.46631428838869265`}, {
       3.556325442926835, 0.46651744104256576`}, {3.586762576127966, 
       0.4669237463503119}, {3.6476368425302286`, 0.46773635696580423`}, {
       3.7693853753347533`, 0.46936157819678886`}, {3.784603941935319, 
       0.46956473085066197`}, {3.7998225085358843`, 0.4697678835045351}, {
       3.8302596417370154`, 0.47017418881228124`}, {3.891133908139278, 
       0.47098679942777355`}, {3.906352474739844, 0.47118995208164666`}, {
       3.9215710413404095`, 0.4713931047355197}, {3.9520081745415405`, 
       0.47179941004326587`}, {3.967226741142106, 0.47200256269713897`}, {
       3.9824453077426716`, 0.472205715351012}, {3.9840561224489797`, 
       0.4722272181174074}}], LineBox[CompressedData["
1:eJxTTMoPSmViYGCQBmIQPT34QxFXk4fDB7Xczm+f3turdHz/9bfFw8Hivdse
l8/v7Qt6DXwN2j0clOYdfF8H5O+elDk/qdPDgdvXRnknkB8097bz8V4Ph7ur
DLt0v7y3b9i0v2fCNA+HxjSZCLGv7+3PbP9x79AMD4cs0endAUC++F5Dw6+z
PByCjwju7wLy1x1ffDVyvoeDqhK72n8g/+6ddjnlFR4Op+5+/Pz823t7K/aA
DVt3ejgIhR7v3/njvX0bTyfTi90eDr+ZnQ5/BvIvCh4Kkdrn4fBk055vuj/f
22fImPysO+ThsF1gU+wiIH+6oYSTx2kPh+gzc7S7f723/xL94PKtOx4OS5yL
jsf8eW/vkCipxnvfw6H305tf04D87rSgCvuHHg5lC9P1LgL5SoVHZJY89XDw
+B8z1fXve/vAthWpue88HN7sck/W+/fefk73w+3zP3g4XM08NC0DyH8xQYrr
0icPh30StqcWAfkNs3vWmX33cJhYZmQo/h8YHguOMmT+9HCoUl2bEgjkiy/7
FzT7t4dD8hX1Gd1AftJq86Vn/3o4+DQvOn0UyF+3oeD7//8eDqZGsv//A/kA
TdDoyg==
       "]]},
     Annotation[#, "Charting`Private`Tag$3730787#1"]& ], {}}, {}},
  AspectRatio->NCache[GoldenRatio^(-1), 0.6180339887498948],
  Axes->{True, True},
  AxesLabel->{None, None},
  AxesOrigin->{0, 0.4642047168246412},
  DisplayFunction->Identity,
  Frame->{{False, False}, {False, False}},
  FrameLabel->{{None, None}, {None, None}},
  FrameTicks->{{Automatic, Automatic}, {Automatic, Automatic}},
  GridLines->{None, None},
  GridLinesStyle->Directive[
    GrayLevel[0.5, 0.4]],
  ImagePadding->All,
  Method->{
   "DefaultBoundaryStyle" -> Automatic, 
    "DefaultGraphicsInteraction" -> {
     "Version" -> 1.2, "TrackMousePosition" -> {True, False}, 
      "Effects" -> {
       "Highlight" -> {"ratio" -> 2}, "HighlightPoint" -> {"ratio" -> 2}, 
        "Droplines" -> {
         "freeformCursorMode" -> True, 
          "placement" -> {"x" -> "All", "y" -> "None"}}}}, "DefaultMeshStyle" -> 
    AbsolutePointSize[6], "ScalingFunctions" -> None, 
    "CoordinatesToolOptions" -> {"DisplayFunction" -> ({
        (Identity[#]& )[
         Part[#, 1]], 
        (Identity[#]& )[
         Part[#, 2]]}& ), "CopiedValueFunction" -> ({
        (Identity[#]& )[
         Part[#, 1]], 
        (Identity[#]& )[
         Part[#, 2]]}& )}},
  PlotRange->{{0, 50}, {0.4642047168246412, 0.9999999983497846}},
  PlotRangeClipping->True,
  PlotRangePadding->{{
     Scaled[0.02], 
     Scaled[0.02]}, {
     Scaled[0.05], 
     Scaled[0.05]}},
  Ticks->{Automatic, Automatic}]], "Output",
 CellChangeTimes->{
  3.809528608743864*^9, {3.80952863948771*^9, 3.8095286665871563`*^9}},
 CellLabel->"Out[44]=",ExpressionUUID->"32d39011-2a84-4262-9e5b-6140554ca04a"]
}, Open  ]],

Cell[CellGroupData[{

Cell[BoxData[
 RowBox[{"Mean", "[", "inflength", "]"}]], "Input",
 CellChangeTimes->{{3.8095287196925793`*^9, 3.809528731414071*^9}},
 CellLabel->"In[45]:=",ExpressionUUID->"8aff1f81-7381-4b7d-bc2f-f9e4edaaa5cf"],

Cell[BoxData["6.7722414043981285`"], "Output",
 CellChangeTimes->{3.809528732762562*^9},
 CellLabel->"Out[45]=",ExpressionUUID->"cb0254cd-d82f-448d-b0ee-393ff6515475"]
}, Open  ]],

Cell[CellGroupData[{

Cell[BoxData[
 RowBox[{"Histogram", "[", 
  RowBox[{
   RowBox[{"WeightedData", "@@", 
    RowBox[{"Transpose", "[", 
     RowBox[{
      RowBox[{"{", 
       RowBox[{
        RowBox[{"1", "/", 
         RowBox[{"(", 
          RowBox[{"m", "+", "d"}], ")"}]}], ",", "infweight"}], "}"}], "/.", 
      RowBox[{
       RowBox[{"Select", "[", 
        RowBox[{"validSurvey1", ",", 
         RowBox[{
          RowBox[{"(", 
           RowBox[{
            RowBox[{"(", 
             RowBox[{
              RowBox[{"(", 
               RowBox[{"1", "/", 
                RowBox[{"(", 
                 RowBox[{"m", "+", "d"}], ")"}]}], ")"}], "/.", 
              RowBox[{"#", "[", 
               RowBox[{"[", 
                RowBox[{"1", ",", "1", ",", "3", ",", "1"}], "]"}], "]"}]}], 
             ")"}], "\[LessEqual]", "50"}], ")"}], "&"}]}], "]"}], "[", 
       RowBox[{"[", 
        RowBox[{"All", ",", "1", ",", "1", ",", "3", ",", "1"}], "]"}], 
       "]"}]}], "]"}]}], ",", 
   RowBox[{"{", "1", "}"}]}], "]"}]], "Input",
 CellChangeTimes->{{3.805800617942412*^9, 3.805800627455677*^9}, {
   3.805800726292818*^9, 3.805800760039617*^9}, {3.80580103591903*^9, 
   3.805801045444306*^9}, {3.805811269658325*^9, 3.8058113027300463`*^9}, {
   3.8058139476009283`*^9, 3.805813989428772*^9}, 3.805816994833952*^9, {
   3.806081450008565*^9, 3.806081495675596*^9}, {3.806084181601893*^9, 
   3.806084182603395*^9}, {3.8061499398584423`*^9, 3.806149940410965*^9}, {
   3.806156254593759*^9, 3.806156254803438*^9}, 3.806256960750865*^9, {
   3.806343233682226*^9, 3.8063432338161907`*^9}, {3.806494889485045*^9, 
   3.806494889995399*^9}, {3.806927671187635*^9, 3.806927673824429*^9}, {
   3.8095290082233953`*^9, 3.809529027493268*^9}, {3.809529465337751*^9, 
   3.8095295184052877`*^9}},
 CellLabel->"In[54]:=",ExpressionUUID->"6042e0b7-001e-45eb-85f3-85989ea02af5"],

Cell[BoxData[
 GraphicsBox[{
   {RGBColor[0.987148, 0.8073604000000001, 0.49470040000000004`], EdgeForm[{
    Opacity[0.34299999999999997`], Thickness[Small]}], {}, 
    {RGBColor[0.987148, 0.8073604000000001, 0.49470040000000004`], EdgeForm[{
     Opacity[0.34299999999999997`], Thickness[Small]}], 
     RectangleBox[{0., 0}, {1., 0.18853460752075088},
      RoundingRadius->0], RectangleBox[{1., 0}, {2., 0.0032196540908320695},
      RoundingRadius->0], RectangleBox[{2., 0}, {3., 0.009113775334162931},
      RoundingRadius->0], RectangleBox[{3., 0}, {4., 0.011453041215943316},
      RoundingRadius->0], RectangleBox[{4., 0}, {5., 0.013449655333054106},
      RoundingRadius->0], RectangleBox[{5., 0}, {6., 0.0033489379001565684},
      RoundingRadius->0], RectangleBox[{6., 0}, {7., 0.20126253468737107},
      RoundingRadius->0], RectangleBox[{7., 0}, {8., 0.016216130172759684},
      RoundingRadius->0], RectangleBox[{8., 0}, {9., 0.0021548720695788144},
      RoundingRadius->0], RectangleBox[{9., 0}, {10., 0.014637405983044659},
      RoundingRadius->0], 
     RectangleBox[{10., 0}, {11., 0.0026594715551494074},
      RoundingRadius->0], RectangleBox[{11., 0}, {12., 0.02647744714193848},
      RoundingRadius->0], RectangleBox[{12., 0}, {13., 0.014710491780851593},
      RoundingRadius->0], RectangleBox[{13., 0}, {14., 0.008796880991438884},
      RoundingRadius->0], RectangleBox[{14., 0}, {15., 0.006630159088623412},
      RoundingRadius->0], RectangleBox[{15., 0}, {16., 0.005007961858012223},
      RoundingRadius->0], RectangleBox[{16., 0}, {17., 0.002918323002139403},
      RoundingRadius->0], 
     RectangleBox[{17., 0}, {18., 0.0073047954028134365},
      RoundingRadius->0], RectangleBox[{18., 0}, {19., 0.03623823283176765},
      RoundingRadius->0], 
     RectangleBox[{19., 0}, {20., 0.0018160519875126881},
      RoundingRadius->0], RectangleBox[{20., 0}, {21., 0.03393477662567648},
      RoundingRadius->0], RectangleBox[{21., 0}, {22., 0.01306662898687757},
      RoundingRadius->0], 
     RectangleBox[{23., 0}, {24., 0.0011573100604185388},
      RoundingRadius->0], RectangleBox[{24., 0}, {25., 0.001206980020093154},
      RoundingRadius->0], 
     RectangleBox[{25., 0}, {26., 0.0009623436425147984},
      RoundingRadius->0], 
     RectangleBox[{26., 0}, {27., 0.0006096396241015295},
      RoundingRadius->0], RectangleBox[{27., 0}, {28., 0.016850226338910524},
      RoundingRadius->0], 
     RectangleBox[{28., 0}, {29., 0.0004075774976728441},
      RoundingRadius->0], 
     RectangleBox[{29., 0}, {30., 0.0030916238566803113},
      RoundingRadius->0], RectangleBox[{31., 0}, {32., 0.024623882508690582},
      RoundingRadius->0], 
     RectangleBox[{32., 0}, {33., 0.0014471224489390447},
      RoundingRadius->0], RectangleBox[{33., 0}, {34., 0.001125876071653032},
      RoundingRadius->0], RectangleBox[{37., 0}, {38., 0.006889412625763153},
      RoundingRadius->0], RectangleBox[{38., 0}, {39., 0.011060435663258107},
      RoundingRadius->0], RectangleBox[{43., 0}, {44., 0.00814012586273172},
      RoundingRadius->0], RectangleBox[{48., 0}, {49., 0.001326850189441226},
      RoundingRadius->
       0]}, {}, {}}, {{}, {}, {}, {}, {}, {}, {}, {}, {}, {}, {}, {}, {}, {}, \
{}, {}, {}, {}, {}, {}, {}, {}, {}, {}, {}, {}, {}, {}, {}, {}, {}, {}, {}, \
{}, {}, {}}},
  AspectRatio->NCache[GoldenRatio^(-1), 0.6180339887498948],
  Axes->{True, True},
  AxesLabel->{None, None},
  AxesOrigin->{-0.98, 0},
  FrameLabel->{{None, None}, {None, None}},
  FrameTicks->{{Automatic, Automatic}, {Automatic, Automatic}},
  GridLines->{None, None},
  GridLinesStyle->Directive[
    GrayLevel[0.5, 0.4]],
  PlotRange->{{0., 49.}, {All, All}},
  PlotRangePadding->{{
     Scaled[0.02], 
     Scaled[0.02]}, {
     Scaled[0.02], 
     Scaled[0.05]}},
  Ticks->{Automatic, Automatic}]], "Output",
 CellChangeTimes->{{3.809529512574484*^9, 3.8095295201426153`*^9}, 
   3.8097728238558283`*^9, 3.8125426950408*^9},
 CellLabel->"Out[54]=",ExpressionUUID->"eb4702ef-5462-4833-b2c4-59a89dc697c5"]
}, Open  ]],

Cell[CellGroupData[{

Cell[BoxData[
 RowBox[{
  RowBox[{
   RowBox[{"Sort", "[", 
    RowBox[{
     RowBox[{
      RowBox[{
       RowBox[{"{", 
        RowBox[{
         RowBox[{"#", "[", 
          RowBox[{"[", 
           RowBox[{"1", ",", "1", ",", "1"}], "]"}], "]"}], ",", 
         RowBox[{
          RowBox[{"1", "/", 
           RowBox[{"(", 
            RowBox[{"m", "+", "d"}], ")"}]}], "/.", 
          RowBox[{"#", "[", 
           RowBox[{"[", 
            RowBox[{"1", ",", "1", ",", "3", ",", "1"}], "]"}], "]"}]}], ",", 
         
         RowBox[{"infweight", "/.", 
          RowBox[{"#", "[", 
           RowBox[{"[", 
            RowBox[{"1", ",", "1", ",", "3", ",", "1"}], "]"}], "]"}]}]}], 
        "}"}], "&"}], "/@", 
      RowBox[{"Select", "[", 
       RowBox[{"validSurvey1", ",", 
        RowBox[{
         RowBox[{"(", 
          RowBox[{
           RowBox[{"(", 
            RowBox[{
             RowBox[{"(", 
              RowBox[{"1", "/", 
               RowBox[{"(", 
                RowBox[{"m", "+", "d"}], ")"}]}], ")"}], "/.", 
             RowBox[{"#", "[", 
              RowBox[{"[", 
               RowBox[{"1", ",", "1", ",", "3", ",", "1"}], "]"}], "]"}]}], 
            ")"}], ">", "50"}], ")"}], "&"}]}], "]"}]}], ",", 
     RowBox[{
      RowBox[{
       RowBox[{"#1", "[", 
        RowBox[{"[", "2", "]"}], "]"}], ">", 
       RowBox[{"#2", "[", 
        RowBox[{"[", "2", "]"}], "]"}]}], "&"}]}], "]"}], "//", 
   RowBox[{
    RowBox[{"TableForm", "[", 
     RowBox[{"#", ",", 
      RowBox[{"TableHeadings", "\[Rule]", 
       RowBox[{"{", 
        RowBox[{"None", ",", 
         RowBox[{"{", 
          RowBox[{
          "\"\<Country\>\"", ",", "\"\<Infection Length\>\"", ",", 
           "\"\<InfWeight\>\""}], "}"}]}], "}"}]}]}], "]"}], "&"}]}], 
  "\n"}]], "Input",
 CellChangeTimes->{{3.8062285455831623`*^9, 3.806228777586059*^9}, {
  3.8062288246152287`*^9, 3.80622882503615*^9}, {3.806228954022254*^9, 
  3.806229059692985*^9}, {3.806257062275467*^9, 3.806257070671386*^9}, {
  3.8062574345556993`*^9, 3.8062574366013412`*^9}, {3.806257702202346*^9, 
  3.806257705895575*^9}, {3.806343285020217*^9, 3.806343285294434*^9}, {
  3.806837540090314*^9, 3.806837557347096*^9}, {3.8068383928893023`*^9, 
  3.806838537830864*^9}, {3.8068386119130774`*^9, 3.806838636940486*^9}, {
  3.806838686470542*^9, 3.8068386910791683`*^9}, {3.8069276010449133`*^9, 
  3.806927635608921*^9}, {3.809518487559359*^9, 3.8095185009009438`*^9}, {
  3.809528782850251*^9, 3.809528798802236*^9}, {3.809528842138898*^9, 
  3.809528871016613*^9}, {3.809528929428049*^9, 3.809528959846574*^9}},
 CellLabel->"In[55]:=",ExpressionUUID->"fd71b139-c53b-4474-af86-63683b118fc6"],

Cell[BoxData[
 TagBox[
  TagBox[GridBox[{
     {
      TagBox["\<\"Country\"\>",
       HoldForm], 
      TagBox["\<\"Infection Length\"\>",
       HoldForm], 
      TagBox["\<\"InfWeight\"\>",
       HoldForm]},
     {"\<\"Guinea\"\>", "1.851757229046488`*^7", "0.0002751952289591192`"},
     {"\<\"Kazakhstan\"\>", "1.260715801639085`*^6", "0.0034764714347115815`"},
     {"\<\"Ecuador\"\>", "451089.56797604763`", "0.0037434592941435144`"},
     {"\<\"Peru\"\>", "215944.02032337437`", "0.020887779099051266`"},
     {"\<\"Bolivia\"\>", "113197.3768045837`", "0.0033258058903652484`"},
     {"\<\"Puerto_Rico\"\>", "12972.40889173671`", "0.0014424156289508314`"},
     {"\<\"Moldova\"\>", "9842.250052919295`", "0.0016617203270951333`"},
     {"\<\"Oman\"\>", "8946.659677885491`", "0.002645209181014268`"},
     {"\<\"Ukraine\"\>", "6859.767423632538`", "0.00781464571269249`"},
     {"\<\"Bosnia_and_Herzegovina\"\>", "6603.380952572977`", 
      "0.0009104503608357003`"},
     {"\<\"Tunisia\"\>", "5893.377496905919`", "0.0011167226076558533`"},
     {"\<\"Argentina\"\>", "2418.1934168149805`", "0.02529277129897541`"},
     {"\<\"Cameroon\"\>", "346.77150581097953`", "0.0005101814429435496`"},
     {"\<\"Tajikistan\"\>", "56.644537249396606`", "0.0002529620089142913`"}
    },
    GridBoxAlignment->{"Columns" -> {{Left}}, "Rows" -> {{Baseline}}},
    GridBoxDividers->{
     "Columns" -> {{False}}, "Rows" -> {False, True, {False}, False}},
    GridBoxSpacings->{"Columns" -> {
        Offset[0.27999999999999997`], {
         Offset[2.0999999999999996`]}, 
        Offset[0.27999999999999997`]}, "Rows" -> {
        Offset[0.2], {
         Offset[0.4]}, 
        Offset[0.2]}}],
   {None, OutputFormsDump`HeadedColumns}],
  Function[BoxForm`e$, 
   TableForm[
   BoxForm`e$, 
    TableHeadings -> {
     None, {"Country", "Infection Length", "InfWeight"}}]]]], "Output",
 CellChangeTimes->{
  3.8068386386984*^9, 3.806838691956812*^9, 3.8068410563938932`*^9, {
   3.806927607859376*^9, 3.806927636494625*^9}, 3.8095288139013968`*^9, 
   3.809528844047144*^9, {3.809528917031575*^9, 3.809528961327292*^9}, 
   3.80977283198284*^9, 3.812542704734099*^9},
 CellLabel->
  "Out[55]//TableForm=",ExpressionUUID->"e41a45ea-8479-461d-b63a-\
0bcf9ae7fa07"]
}, Open  ]],

Cell[CellGroupData[{

Cell[BoxData[
 RowBox[{"Histogram", "[", 
  RowBox[{
   RowBox[{"WeightedData", "@@", 
    RowBox[{"Transpose", "[", 
     RowBox[{
      RowBox[{"{", 
       RowBox[{
        RowBox[{"d", "/", 
         RowBox[{"(", 
          RowBox[{"m", "+", "d"}], ")"}]}], ",", "infweight"}], "}"}], "/.", 
      RowBox[{"validSurvey1", "[", 
       RowBox[{"[", 
        RowBox[{"All", ",", "1", ",", "1", ",", "3", ",", "1"}], "]"}], 
       "]"}]}], "]"}]}], ",", 
   RowBox[{"{", ".001", "}"}]}], "]"}]], "Input",
 CellChangeTimes->{{3.805800617942412*^9, 3.805800627455677*^9}, {
   3.805800726292818*^9, 3.805800760039617*^9}, {3.80580103591903*^9, 
   3.805801045444306*^9}, {3.805811269658325*^9, 3.8058113027300463`*^9}, {
   3.8058139476009283`*^9, 3.805813989428772*^9}, 3.805816994833952*^9, {
   3.806081450008565*^9, 3.806081495675596*^9}, {3.806084181601893*^9, 
   3.806084182603395*^9}, {3.8061499398584423`*^9, 3.806149940410965*^9}, {
   3.806156254593759*^9, 3.806156254803438*^9}, 3.806256960750865*^9, {
   3.806343233682226*^9, 3.8063432338161907`*^9}, {3.806494889485045*^9, 
   3.806494889995399*^9}, {3.806927671187635*^9, 3.806927673824429*^9}, {
   3.8095290082233953`*^9, 3.809529027493268*^9}},
 CellLabel->"In[56]:=",ExpressionUUID->"929d1f23-c9b0-43fc-a9fc-e7c996ee575d"],

Cell[BoxData[
 GraphicsBox[{
   {RGBColor[0.987148, 0.8073604000000001, 0.49470040000000004`], EdgeForm[
    Opacity[0.]], {}, 
    {RGBColor[0.987148, 0.8073604000000001, 0.49470040000000004`], EdgeForm[
     Opacity[0.]], RectangleBox[{0., 0}, {0.001, 0.061590135035117614},
      RoundingRadius->0], 
     RectangleBox[{0.001, 0}, {0.002, 0.029009527076703383},
      RoundingRadius->0], 
     RectangleBox[{0.003, 0}, {0.004, 0.20219961760753716},
      RoundingRadius->0], 
     RectangleBox[{0.004, 0}, {0.005, 0.009376103678330153},
      RoundingRadius->0], 
     RectangleBox[{0.017, 0}, {0.018000000000000002, 0.0005798139959350106},
      RoundingRadius->0], 
     RectangleBox[{0.019, 0}, {0.02, 0.0006754641468512699},
      RoundingRadius->0], 
     RectangleBox[{0.027, 0}, {0.028, 0.00026303791501971336},
      RoundingRadius->0], 
     RectangleBox[{0.028, 0}, {0.029, 0.0025125903886830453},
      RoundingRadius->0], 
     RectangleBox[{0.033, 0}, {0.034, 0.0006096396241015297},
      RoundingRadius->0], 
     RectangleBox[{0.042, 0}, {0.043000000000000003, 0.002266724088293699},
      RoundingRadius->0], 
     RectangleBox[{0.045, 0}, {0.046, 0.0005809493092990019},
      RoundingRadius->0], 
     RectangleBox[{0.059000000000000004, 0}, {0.06, 0.001532933217367381},
      RoundingRadius->0], 
     RectangleBox[{0.06, 0}, {0.061, 0.0018160519875126888},
      RoundingRadius->0], 
     RectangleBox[{0.078, 0}, {0.079, 0.0003672029161659068},
      RoundingRadius->0], 
     RectangleBox[{0.085, 0}, {0.08600000000000001, 0.0006872666753644286},
      RoundingRadius->0], 
     RectangleBox[{0.114, 0}, {0.115, 0.0011573100604185392},
      RoundingRadius->0], 
     RectangleBox[{0.117, 0}, {0.11800000000000001, 0.003024332887502083},
      RoundingRadius->0], 
     RectangleBox[{0.11800000000000001, 0}, {0.11900000000000001, 0.0009623436425147988},
      
      RoundingRadius->0], 
     RectangleBox[{0.14, 0}, {0.14100000000000001, 0.009886805473232198},
      RoundingRadius->0], 
     RectangleBox[{0.15, 0}, {0.151, 0.008140125862731723},
      RoundingRadius->0], 
     RectangleBox[{0.153, 0}, {0.154, 0.0007501819576189414},
      RoundingRadius->0], 
     RectangleBox[{0.156, 0}, {0.157, 0.0011258760716530325},
      RoundingRadius->0], 
     RectangleBox[{0.301, 0}, {0.302, 0.004503788114953128},
      RoundingRadius->0], 
     RectangleBox[{0.304, 0}, {0.305, 0.005400259929994686},
      RoundingRadius->0], 
     RectangleBox[{0.313, 0}, {0.314, 0.0003423442839668493},
      RoundingRadius->0], 
     RectangleBox[{0.314, 0}, {0.315, 0.0013070531626566298},
      RoundingRadius->0], 
     RectangleBox[{0.333, 0}, {0.334, 0.005636901809301605},
      RoundingRadius->0], 
     RectangleBox[{0.43, 0}, {0.431, 0.0014471224489390451},
      RoundingRadius->0], 
     RectangleBox[{0.433, 0}, {0.434, 0.011468296989271952},
      RoundingRadius->0], 
     RectangleBox[{0.484, 0}, {0.485, 0.00865201027572126},
      RoundingRadius->0], 
     RectangleBox[{0.56, 0}, {0.561, 0.0009015097680942697},
      RoundingRadius->0], 
     RectangleBox[{0.589, 0}, {0.59, 0.0003039565008468965},
      RoundingRadius->0], 
     RectangleBox[{0.612, 0}, {0.613, 0.0004075774976728442},
      RoundingRadius->0], 
     RectangleBox[{0.615, 0}, {0.616, 0.00045679806247421304},
      RoundingRadius->0], 
     RectangleBox[{0.747, 0}, {0.748, 0.002443832973076328},
      RoundingRadius->0], 
     RectangleBox[{0.849, 0}, {0.85, 0.0017339546398790742},
      RoundingRadius->0], 
     RectangleBox[{0.873, 0}, {0.874, 0.0013268501894412265},
      RoundingRadius->0], 
     RectangleBox[{0.886, 0}, {0.887, 0.0029183230021394037},
      RoundingRadius->0], 
     RectangleBox[{0.888, 0}, {0.889, 0.004754881587289184},
      RoundingRadius->0], 
     RectangleBox[{0.89, 0}, {0.891, 0.00730479540281344},
      RoundingRadius->0], 
     RectangleBox[{0.894, 0}, {0.895, 0.001140540535937919},
      RoundingRadius->0], 
     RectangleBox[{0.993, 0}, {0.994, 0.000863760598741562},
      RoundingRadius->0], 
     RectangleBox[{0.995, 0}, {0.996, 0.0004160686955410285},
      RoundingRadius->0], 
     RectangleBox[{0.996, 0}, {0.997, 0.041474108847601124},
      RoundingRadius->0], 
     RectangleBox[{0.997, 0}, {0.998, 0.007631150690237414},
      RoundingRadius->0], 
     RectangleBox[{0.998, 0}, {0.999, 0.021828291611670988},
      RoundingRadius->0], RectangleBox[{0.999, 0}, {1., 0.3014288202514171},
      RoundingRadius->
       0]}, {}, {}}, {{}, {}, {}, {}, {}, {}, {}, {}, {}, {}, {}, {}, {}, {}, \
{}, {}, {}, {}, {}, {}, {}, {}, {}, {}, {}, {}, {}, {}, {}, {}, {}, {}, {}, \
{}, {}, {}, {}, {}, {}, {}, {}, {}, {}, {}, {}, {}, {}}},
  AspectRatio->NCache[GoldenRatio^(-1), 0.6180339887498948],
  Axes->{True, True},
  AxesLabel->{None, None},
  AxesOrigin->{-0.02002, 0},
  FrameLabel->{{None, None}, {None, None}},
  FrameTicks->{{Automatic, Automatic}, {Automatic, Automatic}},
  GridLines->{None, None},
  GridLinesStyle->Directive[
    GrayLevel[0.5, 0.4]],
  PlotRange->{{0., 1.001}, {All, All}},
  PlotRangePadding->{{
     Scaled[0.02], 
     Scaled[0.02]}, {
     Scaled[0.02], 
     Scaled[0.05]}},
  Ticks->{Automatic, Automatic}]], "Output",
 CellChangeTimes->{{3.805813979906588*^9, 3.8058139902904778`*^9}, 
   3.80581699549616*^9, {3.806081457003723*^9, 3.806081496308563*^9}, 
   3.80608418379533*^9, 3.806151266045558*^9, 3.806156255818953*^9, 
   3.806256961693677*^9, 3.8063432348682213`*^9, 3.806513683057777*^9, 
   3.806927676624428*^9, {3.809529017807642*^9, 3.8095290285946617`*^9}, 
   3.8097728448794403`*^9, 3.8125427150987577`*^9},
 CellLabel->"Out[56]=",ExpressionUUID->"9a08834e-95be-45d4-b0f9-5289d717efd0"]
}, Open  ]],

Cell[CellGroupData[{

Cell[BoxData[
 RowBox[{"Histogram", "[", 
  RowBox[{
   RowBox[{"WeightedData", "@@", 
    RowBox[{"Transpose", "[", 
     RowBox[{
      RowBox[{"{", 
       RowBox[{
        RowBox[{
         RowBox[{"r", "[", "0", "]"}], "/", 
         RowBox[{"(", 
          RowBox[{"m", "+", "d"}], ")"}]}], ",", "infweight"}], "}"}], "/.", 
      RowBox[{"validSurvey1", "[", 
       RowBox[{"[", 
        RowBox[{"All", ",", "1", ",", "1", ",", "3", ",", "1"}], "]"}], 
       "]"}]}], "]"}]}], ",", 
   RowBox[{"{", ".1", "}"}]}], "]"}]], "Input",
 CellChangeTimes->{{3.805800617942412*^9, 3.805800627455677*^9}, {
   3.805800726292818*^9, 3.805800760039617*^9}, {3.80580103591903*^9, 
   3.805801045444306*^9}, {3.805811269658325*^9, 3.8058113027300463`*^9}, 
   3.8058153485807543`*^9, 3.80581700312864*^9, {3.806081521237328*^9, 
   3.806081542597163*^9}, {3.8060841922494707`*^9, 3.806084193325598*^9}, {
   3.8061499470744658`*^9, 3.806149947420944*^9}, {3.806156266893222*^9, 
   3.806156267435289*^9}, {3.806256975040482*^9, 3.806256982516713*^9}, 
   3.806257023628059*^9, {3.806343242044873*^9, 3.806343242413349*^9}, {
   3.806513694841753*^9, 3.8065137170129223`*^9}, {3.806927697038763*^9, 
   3.806927709653694*^9}, {3.80952904634972*^9, 3.809529048159774*^9}},
 CellLabel->"In[57]:=",ExpressionUUID->"bc405d23-f751-4497-8358-a19076286e57"],

Cell[BoxData[
 GraphicsBox[{
   {RGBColor[0.987148, 0.8073604000000001, 0.49470040000000004`], EdgeForm[{
    Opacity[0.06999999999999999], Thickness[Small]}], {}, 
    {RGBColor[0.987148, 0.8073604000000001, 0.49470040000000004`], EdgeForm[{
     Opacity[0.06999999999999999], Thickness[Small]}], 
     RectangleBox[{0., 0}, {0.1, 0.0002529620089142913},
      RoundingRadius->0], 
     RectangleBox[{0.30000000000000004, 0}, {0.4, 0.0005101814429435495},
      RoundingRadius->0], RectangleBox[{1., 0}, {1.1, 0.19015429760101663},
      RoundingRadius->0], 
     RectangleBox[{1.1, 0}, {1.2000000000000002, 0.0128049865612011},
      RoundingRadius->0], 
     RectangleBox[{1.2000000000000002, 0}, {1.3, 0.0002778679458368484},
      RoundingRadius->0], 
     RectangleBox[{1.3, 0}, {1.4000000000000001, 0.0030243328875020825},
      RoundingRadius->0], 
     RectangleBox[{1.4000000000000001, 0}, {1.5, 0.014781401561377546},
      RoundingRadius->0], RectangleBox[{1.5, 0}, {1.6, 0.016651570152573816},
      RoundingRadius->0], 
     RectangleBox[{1.6, 0}, {1.7000000000000002, 0.00846028423137724},
      RoundingRadius->0], 
     RectangleBox[{1.7000000000000002, 0}, {1.8, 0.2055454807006662},
      RoundingRadius->0], 
     RectangleBox[{1.8, 0}, {1.9000000000000001, 0.003266887857246454},
      RoundingRadius->0], 
     RectangleBox[{1.9000000000000001, 0}, {2., 0.00039759620101442137},
      RoundingRadius->0], RectangleBox[{2., 0}, {2.1, 0.020423814370966856},
      RoundingRadius->0], RectangleBox[{2.1, 0}, {2.2, 0.011468296989271948},
      RoundingRadius->0], 
     RectangleBox[{2.2, 0}, {2.3000000000000003, 0.009191662561405078},
      RoundingRadius->0], 
     RectangleBox[{2.3000000000000003, 0}, {2.4000000000000004, 0.01985204217802678},
      
      RoundingRadius->0], 
     RectangleBox[{2.4000000000000004, 0}, {2.5, 0.0054002599299946856},
      RoundingRadius->0], 
     RectangleBox[{2.5, 0}, {2.6, 0.0018758451580162252},
      RoundingRadius->0], 
     RectangleBox[{2.6, 0}, {2.7, 0.0022667240882936987},
      RoundingRadius->0], 
     RectangleBox[{2.7, 0}, {2.8000000000000003, 0.07232497228652773},
      RoundingRadius->0], 
     RectangleBox[{2.8000000000000003, 0}, {2.9000000000000004, 0.008652010275721258},
      
      RoundingRadius->0], 
     RectangleBox[{2.9000000000000004, 0}, {3., 0.0442789478180649},
      RoundingRadius->0], 
     RectangleBox[{3.1, 0}, {3.2, 0.0011258760716530323},
      RoundingRadius->0], 
     RectangleBox[{3.2, 0}, {3.3000000000000003, 0.0012525108164615517},
      RoundingRadius->0], 
     RectangleBox[{3.3000000000000003, 0}, {3.4000000000000004, 0.014091083731347393},
      
      RoundingRadius->0], 
     RectangleBox[{3.4000000000000004, 0}, {3.5, 0.0045632974571156665},
      RoundingRadius->0], RectangleBox[{3.5, 0}, {3.6, 0.008140125862731721},
      RoundingRadius->0], 
     RectangleBox[{3.7, 0}, {3.8000000000000003, 0.000456798062474213},
      RoundingRadius->0], 
     RectangleBox[{3.8000000000000003, 0}, {3.9000000000000004, 0.009886805473232197},
      
      RoundingRadius->0], 
     RectangleBox[{3.9000000000000004, 0}, {4., 0.005636901809301604},
      RoundingRadius->0], 
     RectangleBox[{4., 0}, {4.1000000000000005, 0.002604432509357584},
      RoundingRadius->0], 
     RectangleBox[{4.1000000000000005, 0}, {4.2, 0.00040757749767284413},
      RoundingRadius->0], 
     RectangleBox[{4.4, 0}, {4.5, 0.0006500615103319664},
      RoundingRadius->0], 
     RectangleBox[{5.1000000000000005, 0}, {5.2, 0.0006096396241015296},
      RoundingRadius->0], 
     RectangleBox[{6., 0}, {6.1000000000000005, 0.001326850189441226},
      RoundingRadius->0], 
     RectangleBox[{72.10000000000001, 0}, {72.2, 0.025292771298975406},
      RoundingRadius->0], 
     RectangleBox[{135.20000000000002, 0}, {135.3, 0.001661720327095133},
      RoundingRadius->0], 
     RectangleBox[{146.20000000000002, 0}, {146.3, 0.0009104503608357003},
      RoundingRadius->0], 
     RectangleBox[{170.50000000000003, 0}, {170.60000000000002, 0.003325805890365248},
      
      RoundingRadius->0], 
     RectangleBox[{186.20000000000002, 0}, {186.3, 0.0014424156289508314},
      RoundingRadius->0], 
     RectangleBox[{230.3, 0}, {230.4, 0.0026452091810142677},
      RoundingRadius->0], 
     RectangleBox[{247.20000000000002, 0}, {247.3, 0.00781464571269249},
      RoundingRadius->0], 
     RectangleBox[{275.1, 0}, {275.2, 0.020887779099051262},
      RoundingRadius->0], 
     RectangleBox[{314.40000000000003, 0}, {314.50000000000006, 0.0011167226076558533},
      
      RoundingRadius->0], 
     RectangleBox[{441.90000000000003, 0}, {442., 0.003743459294143514},
      RoundingRadius->0], 
     RectangleBox[{1392.7, 0}, {1392.8000000000002, 0.003476471434711581},
      RoundingRadius->0], 
     RectangleBox[{17899.899999999998, 0}, {17900., 0.0002751952289591192},
      RoundingRadius->
       0]}, {}, {}}, {{}, {}, {}, {}, {}, {}, {}, {}, {}, {}, {}, {}, {}, {}, \
{}, {}, {}, {}, {}, {}, {}, {}, {}, {}, {}, {}, {}, {}, {}, {}, {}, {}, {}, \
{}, {}, {}, {}, {}, {}, {}, {}, {}, {}, {}, {}, {}, {}}},
  AspectRatio->NCache[GoldenRatio^(-1), 0.6180339887498948],
  Axes->{True, True},
  AxesLabel->{None, None},
  AxesOrigin->{-0.17600000000000002`, 0},
  FrameLabel->{{None, None}, {None, None}},
  FrameTicks->{{Automatic, Automatic}, {Automatic, Automatic}},
  GridLines->{None, None},
  GridLinesStyle->Directive[
    GrayLevel[0.5, 0.4]],
  PlotRange->{{0., 8.8}, {All, All}},
  PlotRangePadding->{{
     Scaled[0.02], 
     Scaled[0.02]}, {
     Scaled[0.02], 
     Scaled[0.05]}},
  Ticks->{Automatic, Automatic}]], "Output",
 CellChangeTimes->{{3.805800736917453*^9, 3.805800763857338*^9}, {
   3.8058010372878723`*^9, 3.80580104602986*^9}, 3.8058113065863132`*^9, 
   3.805813920420179*^9, 3.805815370884513*^9, 3.805817003998577*^9, {
   3.806081534717821*^9, 3.8060815435182*^9}, 3.806084193920505*^9, 
   3.806151275212184*^9, 3.806156268118761*^9, 3.8062569759446*^9, {
   3.806257015209585*^9, 3.806257027741089*^9}, 3.806343244600643*^9, {
   3.806513695951468*^9, 3.8065137177746983`*^9}, {3.80692770325708*^9, 
   3.806927710414229*^9}, 3.809529062631483*^9, 3.8097728857448893`*^9, 
   3.812542741158527*^9},
 CellLabel->"Out[57]=",ExpressionUUID->"011506fd-99aa-4164-a6b0-3d640d06dbd1"]
}, Open  ]],

Cell["High infection rates:", "Text",
 CellChangeTimes->{{3.806343266701473*^9, 
  3.806343279526713*^9}},ExpressionUUID->"ce54f692-7b96-4587-9360-\
206a249e4e94"],

Cell[CellGroupData[{

Cell[BoxData[
 RowBox[{
  RowBox[{
   RowBox[{"Sort", "[", 
    RowBox[{
     RowBox[{
      RowBox[{
       RowBox[{"{", 
        RowBox[{
         RowBox[{"#", "[", 
          RowBox[{"[", 
           RowBox[{"1", ",", "1", ",", "1"}], "]"}], "]"}], ",", 
         RowBox[{
          RowBox[{
           RowBox[{"r", "[", "0", "]"}], "/", 
           RowBox[{"(", 
            RowBox[{"m", "+", "d"}], ")"}]}], "/.", 
          RowBox[{"#", "[", 
           RowBox[{"[", 
            RowBox[{"1", ",", "1", ",", "3", ",", "1"}], "]"}], "]"}]}], ",", 
         
         RowBox[{"infweight", "/.", 
          RowBox[{"#", "[", 
           RowBox[{"[", 
            RowBox[{"1", ",", "1", ",", "3", ",", "1"}], "]"}], "]"}]}]}], 
        "}"}], "&"}], "/@", 
      RowBox[{"Select", "[", 
       RowBox[{"validSurvey1", ",", 
        RowBox[{
         RowBox[{"(", 
          RowBox[{
           RowBox[{"(", 
            RowBox[{
             RowBox[{"(", 
              RowBox[{
               RowBox[{"r", "[", "0", "]"}], "/", 
               RowBox[{"(", 
                RowBox[{"m", "+", "d"}], ")"}]}], ")"}], "/.", 
             RowBox[{"#", "[", 
              RowBox[{"[", 
               RowBox[{"1", ",", "1", ",", "3", ",", "1"}], "]"}], "]"}]}], 
            ")"}], ">", "4.0"}], ")"}], "&"}]}], "]"}]}], ",", 
     RowBox[{
      RowBox[{
       RowBox[{"#1", "[", 
        RowBox[{"[", "2", "]"}], "]"}], ">", 
       RowBox[{"#2", "[", 
        RowBox[{"[", "2", "]"}], "]"}]}], "&"}]}], "]"}], "//", 
   RowBox[{
    RowBox[{"TableForm", "[", 
     RowBox[{"#", ",", 
      RowBox[{"TableHeadings", "\[Rule]", 
       RowBox[{"{", 
        RowBox[{"None", ",", 
         RowBox[{"{", 
          RowBox[{
          "\"\<Country\>\"", ",", "\"\<Infection Factor\>\"", ",", 
           "\"\<InfWeight\>\""}], "}"}]}], "}"}]}]}], "]"}], "&"}]}], 
  "\n"}]], "Input",
 CellChangeTimes->{{3.8062285455831623`*^9, 3.806228777586059*^9}, {
  3.8062288246152287`*^9, 3.80622882503615*^9}, {3.806228954022254*^9, 
  3.806229059692985*^9}, {3.806257062275467*^9, 3.806257070671386*^9}, {
  3.8062574345556993`*^9, 3.8062574366013412`*^9}, {3.806257702202346*^9, 
  3.806257705895575*^9}, {3.806343285020217*^9, 3.806343285294434*^9}, {
  3.806837540090314*^9, 3.806837557347096*^9}, {3.8068383928893023`*^9, 
  3.806838537830864*^9}, {3.8068386119130774`*^9, 3.806838636940486*^9}, {
  3.806838686470542*^9, 3.8068386910791683`*^9}, {3.8069276010449133`*^9, 
  3.806927635608921*^9}, {3.806927759236505*^9, 3.806927781306753*^9}, {
  3.809529092633168*^9, 3.8095291636210737`*^9}, {3.809529274951964*^9, 
  3.8095292769871798`*^9}},
 CellLabel->"In[92]:=",ExpressionUUID->"eaccaa0e-a139-476d-8721-694b92c04d83"],

Cell[BoxData[
 TagBox[
  TagBox[GridBox[{
     {
      TagBox["\<\"Country\"\>",
       HoldForm], 
      TagBox["\<\"Infection Factor\"\>",
       HoldForm], 
      TagBox["\<\"InfWeight\"\>",
       HoldForm]},
     {"\<\"Zambia\"\>", "8600.917644741108`", "0.00045912885489622515`"},
     {"\<\"Kazakhstan\"\>", "1625.3986174350189`", "0.004519023723491137`"},
     {"\<\"Philippines\"\>", "540.1133816890517`", "0.009152649571653276`"},
     {"\<\"Ecuador\"\>", "444.1098530221025`", "0.004064413466653368`"},
     {"\<\"Bulgaria\"\>", "333.19381599577343`", "0.0006133833147033937`"},
     {"\<\"Ukraine\"\>", "299.48439876206163`", "0.0055491003634982935`"},
     {"\<\"Libya\"\>", "261.46280463684514`", "0.0008656717063005563`"},
     {"\<\"Bolivia\"\>", "219.35360731468668`", "0.004258320261596704`"},
     {"\<\"Peru\"\>", "206.7109268640998`", "0.02476754923618339`"},
     {"\<\"Bosnia_and_Herzegovina\"\>", "193.51955483786818`", 
      "0.0008150503106601652`"},
     {"\<\"Puerto_Rico\"\>", "151.51410248193213`", 
      "0.0012993916329840107`"},
     {"\<\"Belarus\"\>", "6.078751115886342`", "0.0024632908111427054`"},
     {"\<\"Hungary\"\>", "5.626204435416196`", "0.0005540194141238147`"},
     {"\<\"Oman\"\>", "5.3695312194755305`", "0.0030043110699824096`"},
     {"\<\"South_Korea\"\>", "5.274204942176042`", "0.0007495961257409273`"},
     {"\<\"Australia\"\>", "4.821857445929803`", "0.0008795221916536517`"}
    },
    GridBoxAlignment->{"Columns" -> {{Left}}, "Rows" -> {{Baseline}}},
    GridBoxDividers->{
     "Columns" -> {{False}}, "Rows" -> {False, True, {False}, False}},
    GridBoxSpacings->{"Columns" -> {
        Offset[0.27999999999999997`], {
         Offset[2.0999999999999996`]}, 
        Offset[0.27999999999999997`]}, "Rows" -> {
        Offset[0.2], {
         Offset[0.4]}, 
        Offset[0.2]}}],
   {None, OutputFormsDump`HeadedColumns}],
  Function[BoxForm`e$, 
   TableForm[
   BoxForm`e$, 
    TableHeadings -> {
     None, {"Country", "Infection Factor", "InfWeight"}}]]]], "Output",
 CellChangeTimes->{
  3.806927783708488*^9, {3.8095291081515217`*^9, 3.809529164426062*^9}, 
   3.8095292782413*^9, 3.8097728979149837`*^9},
 CellLabel->
  "Out[92]//TableForm=",ExpressionUUID->"eeb307cf-6cbe-45a4-b62e-\
3aa88ae18383"]
}, Open  ]],

Cell["Low infection rates:", "Text",
 CellChangeTimes->{{3.806343266701473*^9, 3.806343279526713*^9}, {
  3.806927817248342*^9, 
  3.8069278184276342`*^9}},ExpressionUUID->"d1458ecf-aec3-4a4a-94bc-\
85d73443fde9"],

Cell[CellGroupData[{

Cell[BoxData[
 RowBox[{
  RowBox[{
   RowBox[{"Sort", "[", 
    RowBox[{
     RowBox[{
      RowBox[{
       RowBox[{"{", 
        RowBox[{
         RowBox[{"#", "[", 
          RowBox[{"[", 
           RowBox[{"1", ",", "1", ",", "1"}], "]"}], "]"}], ",", 
         RowBox[{
          RowBox[{
           RowBox[{"r", "[", "0", "]"}], "/", 
           RowBox[{"(", 
            RowBox[{"m", "+", "d"}], ")"}]}], "/.", 
          RowBox[{"#", "[", 
           RowBox[{"[", 
            RowBox[{"1", ",", "1", ",", "3", ",", "1"}], "]"}], "]"}]}], ",", 
         
         RowBox[{"infweight", "/.", 
          RowBox[{"#", "[", 
           RowBox[{"[", 
            RowBox[{"1", ",", "1", ",", "3", ",", "1"}], "]"}], "]"}]}]}], 
        "}"}], "&"}], "/@", 
      RowBox[{"Select", "[", 
       RowBox[{"validSurvey1", ",", 
        RowBox[{
         RowBox[{"(", 
          RowBox[{
           RowBox[{"(", 
            RowBox[{
             RowBox[{"(", 
              RowBox[{
               RowBox[{"r", "[", "0", "]"}], "/", 
               RowBox[{"(", 
                RowBox[{"m", "+", "d"}], ")"}]}], ")"}], "/.", 
             RowBox[{"#", "[", 
              RowBox[{"[", 
               RowBox[{"1", ",", "1", ",", "3", ",", "1"}], "]"}], "]"}]}], 
            ")"}], "\[LessEqual]", "1.25"}], ")"}], "&"}]}], "]"}]}], ",", 
     RowBox[{
      RowBox[{
       RowBox[{"#1", "[", 
        RowBox[{"[", "2", "]"}], "]"}], "<", 
       RowBox[{"#2", "[", 
        RowBox[{"[", "2", "]"}], "]"}]}], "&"}]}], "]"}], "//", 
   RowBox[{
    RowBox[{"TableForm", "[", 
     RowBox[{"#", ",", 
      RowBox[{"TableHeadings", "\[Rule]", 
       RowBox[{"{", 
        RowBox[{"None", ",", 
         RowBox[{"{", 
          RowBox[{
          "\"\<Country\>\"", ",", "\"\<Infection Factor\>\"", ",", 
           "\"\<InfWeight\>\""}], "}"}]}], "}"}]}]}], "]"}], "&"}]}], 
  "\n"}]], "Input",
 CellChangeTimes->{{3.8062285455831623`*^9, 3.806228777586059*^9}, {
   3.8062288246152287`*^9, 3.80622882503615*^9}, {3.806228954022254*^9, 
   3.806229059692985*^9}, {3.806257062275467*^9, 3.806257070671386*^9}, {
   3.8062574345556993`*^9, 3.8062574366013412`*^9}, {3.806257702202346*^9, 
   3.806257705895575*^9}, {3.806343285020217*^9, 3.806343285294434*^9}, {
   3.806837540090314*^9, 3.806837557347096*^9}, {3.8068383928893023`*^9, 
   3.806838537830864*^9}, {3.8068386119130774`*^9, 3.806838636940486*^9}, {
   3.806838686470542*^9, 3.8068386910791683`*^9}, {3.8069276010449133`*^9, 
   3.806927635608921*^9}, {3.806927759236505*^9, 3.806927781306753*^9}, {
   3.8069278263873243`*^9, 3.806927832348583*^9}, {3.8095291790894117`*^9, 
   3.80952926386944*^9}, 3.809529305282545*^9},
 CellLabel->"In[93]:=",ExpressionUUID->"e7b09baa-d1c8-477f-b010-f2dee47530ca"],

Cell[BoxData[
 TagBox[
  TagBox[GridBox[{
     {
      TagBox["\<\"Country\"\>",
       HoldForm], 
      TagBox["\<\"Infection Factor\"\>",
       HoldForm], 
      TagBox["\<\"InfWeight\"\>",
       HoldForm]},
     {"\<\"Cameroon\"\>", "0.3241268042291204`", "0.0006670171090494225`"},
     {"\<\"Mexico\"\>", "1.0006584132196694`", "0.02255874062873869`"},
     {"\<\"Sweden\"\>", "1.0006947375969253`", "0.0028891850498843404`"},
     {"\<\"Colombia\"\>", "1.0012557591836955`", "0.02457302031542041`"},
     {"\<\"Guatemala\"\>", "1.0013340186029145`", "0.0027617147437859943`"},
     {"\<\"Brazil\"\>", "1.001720460072932`", "0.14718786359570518`"},
     {"\<\"Kyrgyzstan\"\>", "1.011931534820457`", "0.0014844249491313911`"},
     {"\<\"North_Macedonia\"\>", "1.0642656130032397`", 
      "0.0005375494516353821`"},
     {"\<\"Kuwait\"\>", "1.1008322002544648`", "0.0032261480398812774`"},
     {"\<\"Serbia\"\>", "1.1249534268028454`", "0.0010725776565280022`"},
     {"\<\"Namibia\"\>", "1.1599630774495977`", "0.00033421253900483314`"},
     {"\<\"Venezuela\"\>", "1.175026481633076`", "0.0021340225352308216`"},
     {"\<\"Pakistan\"\>", "1.196657534683843`", "0.009987771625862962`"}
    },
    GridBoxAlignment->{"Columns" -> {{Left}}, "Rows" -> {{Baseline}}},
    GridBoxDividers->{
     "Columns" -> {{False}}, "Rows" -> {False, True, {False}, False}},
    GridBoxSpacings->{"Columns" -> {
        Offset[0.27999999999999997`], {
         Offset[2.0999999999999996`]}, 
        Offset[0.27999999999999997`]}, "Rows" -> {
        Offset[0.2], {
         Offset[0.4]}, 
        Offset[0.2]}}],
   {None, OutputFormsDump`HeadedColumns}],
  Function[BoxForm`e$, 
   TableForm[
   BoxForm`e$, 
    TableHeadings -> {
     None, {"Country", "Infection Factor", "InfWeight"}}]]]], "Output",
 CellChangeTimes->{
  3.806927833007556*^9, {3.8095292209842854`*^9, 3.809529265798997*^9}, 
   3.809529305929641*^9, 3.809772906757038*^9},
 CellLabel->
  "Out[93]//TableForm=",ExpressionUUID->"b7dbe1a6-9a00-413d-9b8e-\
8f3aaa3d7c59"]
}, Open  ]],

Cell[CellGroupData[{

Cell[BoxData[
 RowBox[{"Histogram", "[", 
  RowBox[{
   RowBox[{"WeightedData", "@@", 
    RowBox[{"Transpose", "[", 
     RowBox[{
      RowBox[{"{", 
       RowBox[{
        RowBox[{"1", "-", 
         RowBox[{"(", 
          RowBox[{
           RowBox[{"(", 
            RowBox[{"m", "+", "d"}], ")"}], "/", 
           RowBox[{"r", "[", "0", "]"}]}], ")"}]}], ",", "infweight"}], "}"}],
       "/.", 
      RowBox[{"validSurvey1", "[", 
       RowBox[{"[", 
        RowBox[{"All", ",", "1", ",", "1", ",", "3", ",", "1"}], "]"}], 
       "]"}]}], "]"}]}], ",", 
   RowBox[{"{", ".05", "}"}]}], "]"}]], "Input",
 CellChangeTimes->{{3.805800617942412*^9, 3.805800627455677*^9}, {
   3.805800726292818*^9, 3.805800760039617*^9}, {3.80580103591903*^9, 
   3.805801045444306*^9}, {3.805811269658325*^9, 3.8058113027300463`*^9}, 
   3.8058153485807543`*^9, 3.80581700312864*^9, {3.806081521237328*^9, 
   3.806081542597163*^9}, {3.8060841922494707`*^9, 3.8060842145605173`*^9}, {
   3.8060843520130177`*^9, 3.806084360407097*^9}, {3.806149956958004*^9, 
   3.806149957290333*^9}, {3.8061512981789293`*^9, 3.806151303802123*^9}, {
   3.8061562756868677`*^9, 3.806156285554387*^9}, {3.8063434785478*^9, 
   3.806343483065943*^9}, {3.8065137543539248`*^9, 3.8065137595208073`*^9}, {
   3.806927856876946*^9, 3.8069278576821136`*^9}, {3.809772929768586*^9, 
   3.809772932387465*^9}},
 CellLabel->"In[95]:=",ExpressionUUID->"dc98552c-5a2d-417a-a91c-7c6c7b81ecf5"],

Cell[BoxData[
 GraphicsBox[{
   {RGBColor[0.987148, 0.8073604000000001, 0.49470040000000004`], EdgeForm[{
    Opacity[0.46199999999999997`], Thickness[Small]}], {}, 
    {RGBColor[0.987148, 0.8073604000000001, 0.49470040000000004`], EdgeForm[{
     Opacity[0.46199999999999997`], Thickness[Small]}], 
     RectangleBox[{-2.1, 0}, {-2.0500000000000003, 0.0006670171090494224},
      RoundingRadius->0], 
     RectangleBox[{0., 0}, {0.04999999999999982, 0.20145494928266594},
      RoundingRadius->0], 
     RectangleBox[{0.04999999999999982, 0}, {0.10000000000000009, 0.003763697491516659},
      
      RoundingRadius->0], 
     RectangleBox[{0.10000000000000009, 0}, {0.1499999999999999, 0.003540812730763656},
      
      RoundingRadius->0], 
     RectangleBox[{0.1499999999999999, 0}, {0.20000000000000018, 0.00998777162586296},
      
      RoundingRadius->0], 
     RectangleBox[{0.20000000000000018, 0}, {0.25, 0.0034341017809628575},
      RoundingRadius->0], 
     RectangleBox[{0.25, 0}, {0.30000000000000027, 0.012667071070278407},
      RoundingRadius->0], 
     RectangleBox[{0.30000000000000027, 0}, {0.3500000000000001, 0.003980884889500304},
      
      RoundingRadius->0], 
     RectangleBox[{0.3500000000000001, 0}, {0.3999999999999999, 0.24517457931033484},
      
      RoundingRadius->0], 
     RectangleBox[{0.3999999999999999, 0}, {0.4500000000000002, 0.028868569895803085},
      
      RoundingRadius->0], 
     RectangleBox[{0.4500000000000002, 0}, {0.5, 0.02470965879149243},
      RoundingRadius->0], 
     RectangleBox[{0.5, 0}, {0.5500000000000003, 0.04201497253838401},
      RoundingRadius->0], 
     RectangleBox[{0.5500000000000003, 0}, {0.6000000000000001, 0.014672935686662858},
      
      RoundingRadius->0], 
     RectangleBox[{0.6000000000000001, 0}, {0.6499999999999999, 0.03323510730655341},
      
      RoundingRadius->0], 
     RectangleBox[{0.6499999999999999, 0}, {0.7000000000000002, 0.06650449702011554},
      
      RoundingRadius->0], 
     RectangleBox[{0.7000000000000002, 0}, {0.75, 0.022144044654750616},
      RoundingRadius->0], 
     RectangleBox[{0.75, 0}, {0.8000000000000003, 0.0008795221916536516},
      RoundingRadius->0], 
     RectangleBox[{0.8000000000000003, 0}, {0.8500000000000001, 0.006771217420989855},
      
      RoundingRadius->0], 
     RectangleBox[{0.9500000000000002, 0}, {1., 0.0563636824426205},
      RoundingRadius->
       0]}, {}, {}}, {{}, {}, {}, {}, {}, {}, {}, {}, {}, {}, {}, {}, {}, {}, \
{}, {}, {}, {}, {}}},
  AspectRatio->NCache[GoldenRatio^(-1), 0.6180339887498948],
  Axes->{True, True},
  AxesLabel->{None, None},
  AxesOrigin->{-0.6320000000000001, 0},
  FrameLabel->{{None, None}, {None, None}},
  FrameTicks->{{Automatic, Automatic}, {Automatic, Automatic}},
  GridLines->{None, None},
  GridLinesStyle->Directive[
    GrayLevel[0.5, 0.4]],
  PlotRange->{{-0.6000000000000001, 1.}, {All, All}},
  PlotRangePadding->{{
     Scaled[0.02], 
     Scaled[0.02]}, {
     Scaled[0.02], 
     Scaled[0.05]}},
  Ticks->{Automatic, Automatic}]], "Output",
 CellChangeTimes->{
  3.806084216580007*^9, 3.8060845115533943`*^9, {3.806151285245469*^9, 
   3.806151304560923*^9}, {3.8061562780932407`*^9, 3.806156286213133*^9}, 
   3.806513760518346*^9, 3.806927858984696*^9, {3.809772920204734*^9, 
   3.809772934412284*^9}},
 CellLabel->"Out[95]=",ExpressionUUID->"f80bb2f8-b9d5-4153-87bd-38f43d72e7d6"]
}, Open  ]]
}, Closed]]
}, Open  ]]
}, Open  ]],

Cell[CellGroupData[{

Cell["Leading cases", "Section",
 CellChangeTimes->{{3.8058862697164288`*^9, 3.8058862747385063`*^9}, {
  3.8075278733690434`*^9, 
  3.8075278736685457`*^9}},ExpressionUUID->"d9c5dbeb-abce-4085-9272-\
00dfc11b3ffd"],

Cell[CellGroupData[{

Cell[BoxData[
 RowBox[{
  RowBox[{
   RowBox[{"Quiet", "@", 
    RowBox[{
     RowBox[{"EpidemicCMEReport", "[", 
      RowBox[{
       RowBox[{"InfRiskScale", "\[Rule]", "1000"}], ",", 
       RowBox[{"InfScale", "\[Rule]", "100"}], ",", 
       RowBox[{"RemScale", "\[Rule]", "100"}]}], "]"}], "[", 
     RowBox[{"TimeConstrained", "[", 
      RowBox[{
       RowBox[{"Check", "[", 
        RowBox[{
         RowBox[{
          RowBox[{"EpidemicCME", "[", 
           RowBox[{"addedconstraints", "\[Rule]", 
            RowBox[{"{", 
             RowBox[{"1", "\[GreaterEqual]", "b", "\[GreaterEqual]", ".05"}], 
             "}"}]}], "]"}], "[", "#", "]"}], ",", 
         RowBox[{
          RowBox[{"#", "[", 
           RowBox[{"[", "1", "]"}], "]"}], "<>", "\"\< error\>\""}]}], "]"}], 
       ",", "30", ",", 
       RowBox[{
        RowBox[{"#", "[", 
         RowBox[{"[", "1", "]"}], "]"}], "<>", "\"\< timeout\>\""}]}], "]"}], 
     "]"}]}], "&"}], "/@", 
  RowBox[{"Cases", "[", 
   RowBox[{
    RowBox[{"Select", "[", 
     RowBox[{
      RowBox[{
       RowBox[{"EpidemicCMEData", "[", "]"}], "[", "GlobalData", "]"}], ",", 
      RowBox[{
       RowBox[{
        RowBox[{"#", "[", 
         RowBox[{"[", "5", "]"}], "]"}], "\[GreaterEqual]", 
        SuperscriptBox["10", "4"]}], "&"}]}], "]"}], ",", 
    RowBox[{"{", 
     RowBox[{
      RowBox[{"Alternatives", "@@", 
       RowBox[{"{", 
        RowBox[{
        "\"\<China\>\"", ",", "\"\<India\>\"", ",", "\"\<United_Kingdom\>\"", 
         ",", "\"\<France\>\"", ",", "\"\<Italy\>\"", ",", "\"\<Spain\>\"", 
         ",", "\"\<Germany\>\"", ",", "\"\<Sweden\>\"", ",", "\"\<Russia\>\"",
          ",", "\"\<Brazil\>\"", ",", "\"\<Mexico\>\""}], "}"}]}], ",", 
      "___"}], "}"}]}], "]"}]}]], "Input",
 CellChangeTimes->{{3.807530575014688*^9, 3.807530582581135*^9}, 
   3.809529612199436*^9, 3.809772945776351*^9, {3.809773124276125*^9, 
   3.809773145379012*^9}, {3.8097739705566473`*^9, 3.809773972522072*^9}, {
   3.815394387579475*^9, 3.815394388460361*^9}, {3.815652106128036*^9, 
   3.815652108007472*^9}, {3.815653535085779*^9, 3.815653548573917*^9}, {
   3.815653729993162*^9, 3.815653739296814*^9}, {3.815654078828021*^9, 
   3.8156540998672256`*^9}, {3.815654150062467*^9, 3.815654154820982*^9}, {
   3.815741026140188*^9, 3.815741029592169*^9}, {3.81574213854878*^9, 
   3.8157421540355043`*^9}},
 CellLabel->
  "In[379]:=",ExpressionUUID->"89f0622d-42b2-4c34-aeb3-99b98db9c133"],

Cell[BoxData[
 RowBox[{"{", 
  RowBox[{
   TagBox[GridBox[{
      {
       TagBox[
        TagBox[GridBox[{
           {"\<\"Brazil\"\>"},
           {"\<\"2019-12-31 to 2020-11-25\"\>"},
           {
            TemplateBox[{", ", "\", \"", 
              RowBox[{
                FractionBox[
                 InterpretationBox[
                  StyleBox["\"1\"", ShowStringCharacters -> False], 1, 
                  Editable -> False], 
                 RowBox[{"d", "+", "m"}]], "\[Rule]", 
                InterpretationBox[
                 StyleBox["\"0.381\"", ShowStringCharacters -> False], 
                 0.38050212199805544`, AutoDelete -> True]}], 
              RowBox[{
                FractionBox["d", 
                 RowBox[{"d", "+", "m"}]], "\[Rule]", 
                InterpretationBox[
                 StyleBox["\"0.027\"", ShowStringCharacters -> False], 
                 0.027047343828244377`, AutoDelete -> True]}], 
              RowBox[{
                FractionBox[
                 RowBox[{"r", "[", 
                   InterpretationBox[
                    StyleBox["\"0\"", ShowStringCharacters -> False], 0, 
                    Editable -> False], "]"}], 
                 RowBox[{"d", "+", "m"}]], "\[Rule]", 
                InterpretationBox[
                 StyleBox["\"1.041\"", ShowStringCharacters -> False], 
                 1.0406848464652592`, AutoDelete -> True]}], 
              RowBox[{
                RowBox[{
                  InterpretationBox[
                   StyleBox["\"1\"", ShowStringCharacters -> False], 1, 
                   Editable -> False], "-", 
                  FractionBox[
                   RowBox[{"d", "+", "m"}], 
                   RowBox[{"r", "[", 
                    InterpretationBox[
                    StyleBox["\"0\"", ShowStringCharacters -> False], 0, 
                    Editable -> False], "]"}]]}], "\[Rule]", 
                InterpretationBox[
                 StyleBox["\"0.039\"", ShowStringCharacters -> False], 
                 0.039094300837998475`, AutoDelete -> True]}], 
              RowBox[{"b", "\[Rule]", 
                InterpretationBox[
                 StyleBox["\"1.000\"", ShowStringCharacters -> False], 
                 0.9999985089820171, AutoDelete -> True]}], 
              RowBox[{"population", "\[Rule]", 
                InterpretationBox[
                 StyleBox["\"211049519\"", ShowStringCharacters -> False], 
                 211049519, Editable -> False]}], 
              RowBox[{"popweight", "\[Rule]", 
                InterpretationBox[
                 StyleBox["\"0.028\"", ShowStringCharacters -> False], 
                 0.027515357621039845`, AutoDelete -> True]}], 
              RowBox[{"totinfections", "\[Rule]", 
                InterpretationBox[
                 StyleBox[
                  RowBox[{"\"6.119\"", "\[Times]", 
                    SuperscriptBox["10", "\"6\""]}], ShowStringCharacters -> 
                  False], 6.118708*^6, AutoDelete -> True]}], 
              RowBox[{"infweight", "\[Rule]", 
                InterpretationBox[
                 StyleBox["\"0.102\"", ShowStringCharacters -> False], 
                 0.10218304222635594`, AutoDelete -> True]}]},
             "RowWithSeparators"]},
           {
            TemplateBox[{", ", "\", \"", 
              RowBox[{"k", "\[Rule]", 
                FractionBox[
                 InterpretationBox[
                  StyleBox["\"1\"", ShowStringCharacters -> False], 1, 
                  Editable -> False], 
                 InterpretationBox[
                  StyleBox["\"10\"", ShowStringCharacters -> False], 10, 
                  Editable -> False]]}], 
              RowBox[{"\[Gamma]", "\[Rule]", 
                InterpretationBox[
                 StyleBox["\"1000\"", ShowStringCharacters -> False], 1000, 
                 Editable -> False]}], 
              RowBox[{"addedconstraints", "\[Rule]", 
                RowBox[{"{", 
                  RowBox[{
                    InterpretationBox[
                    StyleBox["\"1\"", ShowStringCharacters -> False], 1, 
                    Editable -> False], "\[GreaterEqual]", "b", 
                    "\[GreaterEqual]", 
                    InterpretationBox[
                    StyleBox["\"0.050\"", ShowStringCharacters -> False], 
                    0.05, AutoDelete -> True]}], "}"}]}], 
              RowBox[{"supportwidth", "\[Rule]", 
                InterpretationBox[
                 StyleBox["\"3\"", ShowStringCharacters -> False], 3, 
                 Editable -> False]}], 
              RowBox[{"M", "\[Rule]", 
                InterpretationBox[
                 StyleBox["\"3\"", ShowStringCharacters -> False], 3, 
                 Editable -> False]}]},
             "RowWithSeparators"]},
           {"\<\"\"\>"}
          },
          DefaultBaseStyle->"Column",
          GridBoxAlignment->{"Columns" -> {{Center}}},
          
          GridBoxItemSize->{
           "Columns" -> {{Automatic}}, "Rows" -> {{Automatic}}}],
         "Column"],
        NumberForm[#, {12, 3}]& ], "\[SpanFromLeft]"},
      {
       TemplateBox[{
         GraphicsBox[{{}, 
           GraphicsComplexBox[CompressedData["
1:eJzsvXdUFM3W9j1iRhFQzAlFEAUVEIwol0iULCKChCFnmGTCNGJCFMUc0VHM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            "], {{{}, {}, {}, {
               Hue[0.9060679774997897, 0.6, 0.6], 
               Directive[
                PointSize[0.004583333333333334], 
                AbsoluteThickness[1.6], 
                RGBColor[1, 0, 0]], 
               LineBox[CompressedData["
1:eJwlz3ecz3UcwPHfSWZkJUoZFdkJCS2VUfbZ63DubM5xZ3P23ptSClH2zC6z
rJRCKXtLGnalen4e/fG81/vz/v1+3/t888cmRHeNikQiQ/ypQU1qUZs61CWa
etSnAQ1pRGOa0JRmNKcFMbSkFa2JpQ1xxNOWdrSnAx3pRGe6EC6UQDcS6U4P
kkimJ73oTR/60o/+DGAgKQxicNT/7zaUYQxnBCMZxWjGMJZxjGcCE5nEZKYw
lWlMZwYzmcVs5vAO7zKX93ifeXzAh8xnAQv5iEUs5mM+YQlLWcZyVrCSVaxm
DWtZx3o+ZQMb2cRmtrCVbXzG52xnBzvZxW728AVfspd97OcAB/mKQ3zNNxzm
W77jCEc5xvf8wHF+5CdOcJJTnOYMZzkX3ittJHI+vI9e0Itc4jJXuMrPXOOX
8D6+d11/De9h/k1/5w9ucDO8h/2tcH+9rXfC/c13w731nv7JX+Hezn/rff7h
XyKp3Nc+SlPxAGedU+uDpCEtV+zSaXqumTNoRh4iE5m5af+wZuGOOatmIzv3
nXPoI+Tk0fD/0kUiuTQ3j/E4echg/4Q+Sd7wbOd8mp8CPBWeY/e0PkMuc0Et
xLMUpgj57ItqsfAbc3EtQUmeoxRF7Z/X0uEzcxktywuUcS4XZn1RK2j5UF42
V9SXwswrvEpl+9e0qlbS13mDN8Nn1LavEj6nGm9R3+5trU4NatLMrlb4PjHm
OlqXaOqF39DWvoE2pIO5kTamCU3DM0i0b64tSDLHaEta0ZpY+tu30ThSzPHh
2bSjfXg2I+07aic6M9a5i3YlgW5MsUvU7kw39wj/k2R60ou59r21D/PMfbVf
uAMDGMhi+xQdxGCWOg/RoQxjOGvsRoR7sd48SkczJtyNcWyzH68T2G6eqJOY
HO7KVPbaTwv35YB5hv4HM6TDYA==
                "]]}, {}, {
               Hue[0.37820393249936934`, 0.6, 0.6], 
               Directive[
                PointSize[0.004583333333333334], 
                AbsoluteThickness[1.6], 
                RGBColor[1, 0.5, 0]], 
               LineBox[CompressedData["
1:eJwV1Hecz3UcwPHvbY6zztnrskeppKVBpdKQiFJpaElGA2mXUSm0ExVSGRUN
NDVFpaVCWZEzzzjjzMP1fP/x9Pp83r/74/f4vT8P+b0Hdh2QkiTJBP+sS0uS
AtazgY1sYjNbKGQr29jODorYyS52s4di9rKP/RzgIIco4TBHOEopSXqSpJBK
GulkkEkWZShLNuUoTw4VqEglKlOFXKqSRzWqU4Oa1KI2dahLPerTgHyOoSGN
aEwTmtKM5rSgJa04luNozfGcwIm04STacjKncCqncTrtOIMzGZWRJGfp2bSn
A+dwLufRkfO5gAsZ5+876Xi9SC/mEi6lM5fRhTd9frl2ZapzN31Hr9D3tLv2
4Eo+cr9K52hPvZpruJZeXMeXPrteb+Ab5xu1NzdxM7dwKz/57Db9Wfvo7fTl
Dvrxl3l/XaoDdCB3chd3cw//+myQrtXBOoR7Gcp93M8Wnz2gD7LN+SF9mEd4
lMcoNh+mw9nvPEJH8jhP8CSl5qP0KVIzk+RpHc0YxvIM2ebP6nPkOD+vL/Ai
ue4vaZ6+HG9Mx+kr8cacx+sEXuU1Xo+3ZT5RJ8Xbcp6sbzAl9sZb8abM347d
xZtynqbTmRF7jLdk9m7skpnxltxn6ft8wIex13g/5rNjt8ylk/vH+gmfxntx
/0w/5wu6uc+LffMVPd2/jp3zLd/FezCbr9+zgIWxf7Mf9Md4A7F390XxDviF
X2PPZr/p7yxmkPsf+me8i9ir+5LYqS6NPeoy/Tt26PyPLo+9Oa+InenK2JOu
0tXxdlgT+zFbq/+xjoLYg9l63RB7cN6om9gc7yl+d7NC3RpvKn5v9+26gyJ2
sit+X/PduofZzsW6l33xzuK3NDugBzkUv6N7iR7mCEfjdzMr1cT7SyGVRWZp
mk4Gi90zNYsyLHEvq9ksdy6nK7W8rtEcrUBFCtwraWWqkEuhWVXNoxrVKTKr
oTUpdq6ltalDXepRnxKfNdBSzY/vnOX/yvie2lAbxXd0bqxNyHFuqs1oTgta
xvcwb6X/A2Wv1C0=
                
                "]]}, {}, {}, {}, {}, {}, {}, {}, {}, {}, {}, {
               Directive[
                RGBColor[1, 0, 0], 
                Opacity[0.2]], 
               LineBox[{1, 1814}], 
               LineBox[{333, 1815}], 
               LineBox[{334, 1816}], 
               LineBox[{335, 1817}], 
               LineBox[{336, 1818}], 
               LineBox[{337, 1819}], 
               LineBox[{338, 1820}], 
               LineBox[{339, 1821}], 
               LineBox[{340, 1822}], 
               LineBox[{341, 1823}], 
               LineBox[{342, 1824}], 
               LineBox[{343, 1825}], 
               LineBox[{344, 1826}], 
               LineBox[{345, 1827}], 
               LineBox[{346, 1828}], 
               LineBox[{347, 1829}], 
               LineBox[{348, 1830}], 
               LineBox[{349, 1831}], 
               LineBox[{350, 1832}], 
               LineBox[{351, 1833}], 
               LineBox[{352, 1834}], 
               LineBox[{353, 1835}], 
               LineBox[{354, 1836}], 
               LineBox[{355, 1837}], 
               LineBox[{356, 1838}], 
               LineBox[{357, 1839}], 
               LineBox[{358, 1840}], 
               LineBox[{359, 1841}], 
               LineBox[{360, 1842}], 
               LineBox[{361, 1843}], 
               LineBox[{362, 1844}], 
               LineBox[{363, 1845}], 
               LineBox[{364, 1846}], 
               LineBox[{365, 1847}], 
               LineBox[{366, 1848}], 
               LineBox[{367, 1849}], 
               LineBox[{368, 1850}], 
               LineBox[{369, 1851}], 
               LineBox[{370, 1852}], 
               LineBox[{371, 1853}], 
               LineBox[{372, 1854}], 
               LineBox[{373, 1855}], 
               LineBox[{374, 1856}], 
               LineBox[{375, 1857}], 
               LineBox[{376, 1858}], 
               LineBox[{377, 1859}], 
               LineBox[{378, 1860}], 
               LineBox[{379, 1861}], 
               LineBox[{380, 1862}], 
               LineBox[{381, 1863}], 
               LineBox[{382, 1864}], 
               LineBox[{383, 1865}], 
               LineBox[{384, 1866}], 
               LineBox[{385, 1867}], 
               LineBox[{386, 1868}], 
               LineBox[{387, 1869}], 
               LineBox[{388, 1870}], 
               LineBox[{389, 1871}], 
               LineBox[{390, 1872}], 
               LineBox[{391, 1873}], 
               LineBox[{392, 1874}], 
               LineBox[{393, 1875}], 
               LineBox[{394, 1876}], 
               LineBox[{395, 1877}], 
               LineBox[{396, 1878}], 
               LineBox[{397, 1879}], 
               LineBox[{398, 1880}], 
               LineBox[{399, 1881}], 
               LineBox[{400, 1882}], 
               LineBox[{401, 1883}], 
               LineBox[{402, 1884}], 
               LineBox[{403, 1885}], 
               LineBox[{404, 1886}], 
               LineBox[{405, 1887}], 
               LineBox[{406, 1888}], 
               LineBox[{407, 1889}], 
               LineBox[{408, 1890}], 
               LineBox[{409, 1891}], 
               LineBox[{410, 1892}], 
               LineBox[{411, 1893}], 
               LineBox[{412, 1894}], 
               LineBox[{413, 1895}], 
               LineBox[{414, 1896}], 
               LineBox[{415, 1897}], 
               LineBox[{416, 1898}], 
               LineBox[{417, 1899}], 
               LineBox[{418, 1900}], 
               LineBox[{419, 1901}], 
               LineBox[{420, 1902}], 
               LineBox[{421, 1903}], 
               LineBox[{422, 1904}], 
               LineBox[{423, 1905}], 
               LineBox[{424, 1906}], 
               LineBox[{425, 1907}], 
               LineBox[{426, 1908}], 
               LineBox[{427, 1909}], 
               LineBox[{428, 1910}], 
               LineBox[{429, 1911}], 
               LineBox[{430, 1912}], 
               LineBox[{431, 1913}], 
               LineBox[{432, 1914}], 
               LineBox[{433, 1915}], 
               LineBox[{434, 1916}], 
               LineBox[{435, 1917}], 
               LineBox[{436, 1918}], 
               LineBox[{437, 1919}], 
               LineBox[{438, 1920}], 
               LineBox[{439, 1921}], 
               LineBox[{440, 1922}], 
               LineBox[{441, 1923}], 
               LineBox[{442, 1924}], 
               LineBox[{443, 1925}], 
               LineBox[{444, 1926}], 
               LineBox[{445, 1927}], 
               LineBox[{446, 1928}], 
               LineBox[{447, 1929}], 
               LineBox[{448, 1930}], 
               LineBox[{449, 1931}], 
               LineBox[{450, 1932}], 
               LineBox[{451, 1933}], 
               LineBox[{452, 1934}], 
               LineBox[{453, 1935}], 
               LineBox[{454, 1936}], 
               LineBox[{455, 1937}], 
               LineBox[{456, 1938}], 
               LineBox[{457, 1939}], 
               LineBox[{458, 1940}], 
               LineBox[{459, 1941}], 
               LineBox[{460, 1942}], 
               LineBox[{461, 1943}], 
               LineBox[{462, 1944}], 
               LineBox[{463, 1945}], 
               LineBox[{464, 1946}], 
               LineBox[{465, 1947}], 
               LineBox[{466, 1948}], 
               LineBox[{467, 1949}], 
               LineBox[{468, 1950}], 
               LineBox[{469, 1951}], 
               LineBox[{470, 1952}], 
               LineBox[{471, 1953}], 
               LineBox[{472, 1954}], 
               LineBox[{473, 1955}], 
               LineBox[{474, 1956}], 
               LineBox[{475, 1957}], 
               LineBox[{476, 1958}], 
               LineBox[{477, 1959}], 
               LineBox[{478, 1960}], 
               LineBox[{479, 1961}], 
               LineBox[{480, 1962}], 
               LineBox[{481, 1963}], 
               LineBox[{482, 1964}], 
               LineBox[{483, 1965}], 
               LineBox[{485, 1971}], 
               LineBox[{486, 1972}], 
               LineBox[{487, 1973}], 
               LineBox[{488, 1974}], 
               LineBox[{489, 1975}], 
               LineBox[{490, 1976}], 
               LineBox[{491, 1977}], 
               LineBox[{492, 1978}], 
               LineBox[{493, 1979}], 
               LineBox[{496, 1986}], 
               LineBox[{497, 1987}], 
               LineBox[{498, 1988}], 
               LineBox[{499, 1989}], 
               LineBox[{500, 1990}], 
               LineBox[{502, 1996}], 
               LineBox[{503, 1997}], 
               LineBox[{505, 2003}], 
               LineBox[{506, 2004}], 
               LineBox[{507, 2005}], 
               LineBox[{513, 2015}], 
               LineBox[{514, 2016}], 
               LineBox[{515, 2017}], 
               LineBox[{520, 2026}], 
               LineBox[{521, 2027}], 
               LineBox[{527, 2037}], 
               LineBox[{528, 2038}], 
               LineBox[{532, 2046}], 
               LineBox[{533, 2047}], 
               LineBox[{534, 2048}], 
               LineBox[{535, 2049}], 
               LineBox[{541, 2059}], 
               LineBox[{542, 2060}], 
               LineBox[{543, 2061}], 
               LineBox[{548, 2070}], 
               LineBox[{549, 2071}], 
               LineBox[{555, 2081}], 
               LineBox[{556, 2082}], 
               LineBox[{562, 2092}], 
               LineBox[{563, 2093}], 
               LineBox[{567, 2101}], 
               LineBox[{569, 2107}], 
               LineBox[{570, 2108}], 
               LineBox[{576, 2118}], 
               LineBox[{582, 2128}], 
               LineBox[{583, 2129}], 
               LineBox[{584, 2130}], 
               LineBox[{585, 2131}], 
               LineBox[{590, 2140}], 
               LineBox[{591, 2141}], 
               LineBox[{597, 2151}], 
               LineBox[{598, 2152}], 
               LineBox[{604, 2162}], 
               LineBox[{605, 2163}], 
               LineBox[{611, 2173}], 
               LineBox[{612, 2174}], 
               LineBox[{618, 2184}], 
               LineBox[{619, 2185}], 
               LineBox[{620, 2186}], 
               LineBox[{625, 2195}], 
               LineBox[{626, 2196}], 
               LineBox[{632, 2206}], 
               LineBox[{633, 2207}], 
               LineBox[{639, 2217}], 
               LineBox[{640, 2218}], 
               LineBox[{641, 2219}], 
               LineBox[{646, 2228}], 
               LineBox[{647, 2229}], 
               LineBox[{653, 2239}], 
               LineBox[{654, 2240}], 
               LineBox[{660, 2250}], 
               LineBox[{661, 2251}]}, {
               Directive[
                RGBColor[1, 0, 0], 
                Opacity[0.2]], 
               LineBox[{153, 1968}], 
               LineBox[{163, 1982}], 
               LineBox[{164, 1983}], 
               LineBox[{170, 1993}], 
               LineBox[{173, 2000}], 
               LineBox[{177, 2008}], 
               LineBox[{178, 2009}], 
               LineBox[{179, 2010}], 
               LineBox[{180, 2011}], 
               LineBox[{181, 2012}], 
               LineBox[{185, 2020}], 
               LineBox[{186, 2021}], 
               LineBox[{187, 2022}], 
               LineBox[{188, 2023}], 
               LineBox[{191, 2030}], 
               LineBox[{192, 2031}], 
               LineBox[{193, 2032}], 
               LineBox[{194, 2033}], 
               LineBox[{195, 2034}], 
               LineBox[{198, 2041}], 
               LineBox[{199, 2042}], 
               LineBox[{200, 2043}], 
               LineBox[{205, 2052}], 
               LineBox[{206, 2053}], 
               LineBox[{207, 2054}], 
               LineBox[{208, 2055}], 
               LineBox[{209, 2056}], 
               LineBox[{213, 2064}], 
               LineBox[{214, 2065}], 
               LineBox[{215, 2066}], 
               LineBox[{216, 2067}], 
               LineBox[{219, 2074}], 
               LineBox[{220, 2075}], 
               LineBox[{221, 2076}], 
               LineBox[{222, 2077}], 
               LineBox[{223, 2078}], 
               LineBox[{226, 2085}], 
               LineBox[{227, 2086}], 
               LineBox[{228, 2087}], 
               LineBox[{229, 2088}], 
               LineBox[{230, 2089}], 
               LineBox[{233, 2096}], 
               LineBox[{234, 2097}], 
               LineBox[{235, 2098}], 
               LineBox[{237, 2104}], 
               LineBox[{240, 2111}], 
               LineBox[{241, 2112}], 
               LineBox[{242, 2113}], 
               LineBox[{243, 2114}], 
               LineBox[{244, 2115}], 
               LineBox[{246, 2121}], 
               LineBox[{247, 2122}], 
               LineBox[{248, 2123}], 
               LineBox[{249, 2124}], 
               LineBox[{250, 2125}], 
               LineBox[{255, 2134}], 
               LineBox[{256, 2135}], 
               LineBox[{257, 2136}], 
               LineBox[{258, 2137}], 
               LineBox[{261, 2144}], 
               LineBox[{262, 2145}], 
               LineBox[{263, 2146}], 
               LineBox[{264, 2147}], 
               LineBox[{265, 2148}], 
               LineBox[{268, 2155}], 
               LineBox[{269, 2156}], 
               LineBox[{270, 2157}], 
               LineBox[{271, 2158}], 
               LineBox[{272, 2159}], 
               LineBox[{275, 2166}], 
               LineBox[{276, 2167}], 
               LineBox[{277, 2168}], 
               LineBox[{278, 2169}], 
               LineBox[{279, 2170}], 
               LineBox[{282, 2177}], 
               LineBox[{283, 2178}], 
               LineBox[{284, 2179}], 
               LineBox[{285, 2180}], 
               LineBox[{286, 2181}], 
               LineBox[{290, 2189}], 
               LineBox[{291, 2190}], 
               LineBox[{292, 2191}], 
               LineBox[{293, 2192}], 
               LineBox[{296, 2199}], 
               LineBox[{297, 2200}], 
               LineBox[{298, 2201}], 
               LineBox[{299, 2202}], 
               LineBox[{300, 2203}], 
               LineBox[{303, 2210}], 
               LineBox[{304, 2211}], 
               LineBox[{305, 2212}], 
               LineBox[{306, 2213}], 
               LineBox[{307, 2214}], 
               LineBox[{311, 2222}], 
               LineBox[{312, 2223}], 
               LineBox[{313, 2224}], 
               LineBox[{314, 2225}], 
               LineBox[{317, 2232}], 
               LineBox[{318, 2233}], 
               LineBox[{319, 2234}], 
               LineBox[{320, 2235}], 
               LineBox[{321, 2236}], 
               LineBox[{324, 2243}], 
               LineBox[{325, 2244}], 
               LineBox[{326, 2245}], 
               LineBox[{327, 2246}], 
               LineBox[{328, 2247}], 
               
               LineBox[{331, 
                2254}]}, {}, {}, {}, {}, {}, {}, {}, {}, {}, {}, {}, {}, {
               Directive[
                RGBColor[1, 0.5, 0], 
                Opacity[0.2]], 
               LineBox[{663, 1325}], 
               LineBox[{995, 1326}], 
               LineBox[{996, 1327}], 
               LineBox[{997, 1328}], 
               LineBox[{998, 1329}], 
               LineBox[{999, 1330}], 
               LineBox[{1000, 1331}], 
               LineBox[{1001, 1332}], 
               LineBox[{1002, 1333}], 
               LineBox[{1003, 1334}], 
               LineBox[{1004, 1335}], 
               LineBox[{1005, 1336}], 
               LineBox[{1006, 1337}], 
               LineBox[{1007, 1338}], 
               LineBox[{1008, 1339}], 
               LineBox[{1009, 1340}], 
               LineBox[{1010, 1341}], 
               LineBox[{1011, 1342}], 
               LineBox[{1012, 1343}], 
               LineBox[{1013, 1344}], 
               LineBox[{1014, 1345}], 
               LineBox[{1015, 1346}], 
               LineBox[{1016, 1347}], 
               LineBox[{1017, 1348}], 
               LineBox[{1018, 1349}], 
               LineBox[{1019, 1350}], 
               LineBox[{1020, 1351}], 
               LineBox[{1021, 1352}], 
               LineBox[{1022, 1353}], 
               LineBox[{1023, 1354}], 
               LineBox[{1024, 1355}], 
               LineBox[{1025, 1356}], 
               LineBox[{1026, 1357}], 
               LineBox[{1027, 1358}], 
               LineBox[{1028, 1359}], 
               LineBox[{1029, 1360}], 
               LineBox[{1030, 1361}], 
               LineBox[{1031, 1362}], 
               LineBox[{1032, 1363}], 
               LineBox[{1033, 1364}], 
               LineBox[{1034, 1365}], 
               LineBox[{1035, 1366}], 
               LineBox[{1036, 1367}], 
               LineBox[{1037, 1368}], 
               LineBox[{1038, 1369}], 
               LineBox[{1039, 1370}], 
               LineBox[{1040, 1371}], 
               LineBox[{1041, 1372}], 
               LineBox[{1042, 1373}], 
               LineBox[{1043, 1374}], 
               LineBox[{1044, 1375}], 
               LineBox[{1045, 1376}], 
               LineBox[{1046, 1377}], 
               LineBox[{1047, 1378}], 
               LineBox[{1048, 1379}], 
               LineBox[{1049, 1380}], 
               LineBox[{1050, 1381}], 
               LineBox[{1051, 1382}], 
               LineBox[{1052, 1383}], 
               LineBox[{1053, 1384}], 
               LineBox[{1054, 1385}], 
               LineBox[{1055, 1386}], 
               LineBox[{1056, 1387}], 
               LineBox[{1057, 1388}], 
               LineBox[{1058, 1389}], 
               LineBox[{1059, 1390}], 
               LineBox[{1060, 1391}], 
               LineBox[{1061, 1392}], 
               LineBox[{1062, 1393}], 
               LineBox[{1063, 1394}], 
               LineBox[{1064, 1395}], 
               LineBox[{1065, 1396}], 
               LineBox[{1066, 1397}], 
               LineBox[{1067, 1398}], 
               LineBox[{1068, 1399}], 
               LineBox[{1069, 1400}], 
               LineBox[{1070, 1401}], 
               LineBox[{1071, 1402}], 
               LineBox[{1072, 1403}], 
               LineBox[{1073, 1404}], 
               LineBox[{1074, 1405}], 
               LineBox[{1075, 1406}], 
               LineBox[{1076, 1407}], 
               LineBox[{1077, 1408}], 
               LineBox[{1078, 1409}], 
               LineBox[{1079, 1410}], 
               LineBox[{1080, 1411}], 
               LineBox[{1081, 1412}], 
               LineBox[{1082, 1413}], 
               LineBox[{1083, 1414}], 
               LineBox[{1084, 1415}], 
               LineBox[{1085, 1416}], 
               LineBox[{1097, 1432}], 
               LineBox[{1105, 1444}], 
               LineBox[{1106, 1445}], 
               LineBox[{1108, 1451}], 
               LineBox[{1112, 1459}], 
               LineBox[{1119, 1470}], 
               LineBox[{1120, 1471}], 
               LineBox[{1127, 1482}], 
               LineBox[{1133, 1492}], 
               LineBox[{1140, 1503}], 
               LineBox[{1147, 1514}], 
               LineBox[{1148, 1515}], 
               LineBox[{1154, 1525}], 
               LineBox[{1155, 1526}], 
               LineBox[{1161, 1536}], 
               LineBox[{1162, 1537}], 
               LineBox[{1168, 1547}], 
               LineBox[{1169, 1548}], 
               LineBox[{1173, 1556}], 
               LineBox[{1175, 1562}], 
               LineBox[{1176, 1563}], 
               LineBox[{1182, 1573}], 
               LineBox[{1183, 1574}], 
               LineBox[{1189, 1584}], 
               LineBox[{1190, 1585}], 
               LineBox[{1195, 1594}], 
               LineBox[{1196, 1595}], 
               LineBox[{1197, 1596}], 
               LineBox[{1203, 1606}], 
               LineBox[{1204, 1607}], 
               LineBox[{1205, 1608}], 
               LineBox[{1209, 1616}], 
               LineBox[{1210, 1617}], 
               LineBox[{1211, 1618}], 
               LineBox[{1215, 1626}], 
               LineBox[{1216, 1627}], 
               LineBox[{1217, 1628}], 
               LineBox[{1218, 1629}], 
               LineBox[{1223, 1638}], 
               LineBox[{1224, 1639}], 
               LineBox[{1225, 1640}], 
               LineBox[{1230, 1649}], 
               LineBox[{1231, 1650}], 
               LineBox[{1232, 1651}], 
               LineBox[{1236, 1659}], 
               LineBox[{1238, 1665}], 
               LineBox[{1239, 1666}], 
               LineBox[{1242, 1673}], 
               LineBox[{1244, 1679}], 
               LineBox[{1245, 1680}], 
               LineBox[{1246, 1681}], 
               LineBox[{1247, 1682}], 
               LineBox[{1252, 1691}], 
               LineBox[{1253, 1692}], 
               LineBox[{1258, 1701}], 
               LineBox[{1259, 1702}], 
               LineBox[{1260, 1703}], 
               LineBox[{1266, 1713}], 
               LineBox[{1267, 1714}], 
               LineBox[{1272, 1723}], 
               LineBox[{1273, 1724}], 
               LineBox[{1274, 1725}], 
               LineBox[{1279, 1734}], 
               LineBox[{1280, 1735}], 
               LineBox[{1281, 1736}], 
               LineBox[{1282, 1737}], 
               LineBox[{1286, 1745}], 
               LineBox[{1287, 1746}], 
               LineBox[{1288, 1747}], 
               LineBox[{1291, 1754}], 
               LineBox[{1293, 1760}], 
               LineBox[{1294, 1761}], 
               LineBox[{1295, 1762}], 
               LineBox[{1300, 1771}], 
               LineBox[{1301, 1772}], 
               LineBox[{1302, 1773}], 
               LineBox[{1303, 1774}], 
               LineBox[{1306, 1781}], 
               LineBox[{1307, 1782}], 
               LineBox[{1308, 1783}], 
               LineBox[{1309, 1784}], 
               LineBox[{1310, 1785}], 
               LineBox[{1311, 1786}], 
               LineBox[{1313, 1792}], 
               LineBox[{1315, 1798}], 
               LineBox[{1316, 1799}], 
               LineBox[{1319, 1806}], 
               LineBox[{1320, 1807}], 
               LineBox[{1321, 1808}], 
               LineBox[{1322, 1809}], 
               LineBox[{1323, 1810}]}, {
               Directive[
                RGBColor[1, 0.5, 0], 
                Opacity[0.2]], 
               LineBox[{755, 1419}], 
               LineBox[{756, 1420}], 
               LineBox[{757, 1421}], 
               LineBox[{758, 1422}], 
               LineBox[{759, 1423}], 
               LineBox[{760, 1424}], 
               LineBox[{761, 1425}], 
               LineBox[{762, 1426}], 
               LineBox[{763, 1427}], 
               LineBox[{764, 1428}], 
               LineBox[{765, 1429}], 
               LineBox[{767, 1435}], 
               LineBox[{768, 1436}], 
               LineBox[{769, 1437}], 
               LineBox[{770, 1438}], 
               LineBox[{771, 1439}], 
               LineBox[{772, 1440}], 
               LineBox[{773, 1441}], 
               LineBox[{776, 1448}], 
               LineBox[{778, 1454}], 
               LineBox[{779, 1455}], 
               LineBox[{780, 1456}], 
               LineBox[{782, 1462}], 
               LineBox[{783, 1463}], 
               LineBox[{784, 1464}], 
               LineBox[{785, 1465}], 
               LineBox[{786, 1466}], 
               LineBox[{787, 1467}], 
               LineBox[{790, 1474}], 
               LineBox[{791, 1475}], 
               LineBox[{792, 1476}], 
               LineBox[{793, 1477}], 
               LineBox[{794, 1478}], 
               LineBox[{795, 1479}], 
               LineBox[{797, 1485}], 
               LineBox[{798, 1486}], 
               LineBox[{799, 1487}], 
               LineBox[{800, 1488}], 
               LineBox[{801, 1489}], 
               LineBox[{803, 1495}], 
               LineBox[{804, 1496}], 
               LineBox[{805, 1497}], 
               LineBox[{806, 1498}], 
               LineBox[{807, 1499}], 
               LineBox[{808, 1500}], 
               LineBox[{810, 1506}], 
               LineBox[{811, 1507}], 
               LineBox[{812, 1508}], 
               LineBox[{813, 1509}], 
               LineBox[{814, 1510}], 
               LineBox[{815, 1511}], 
               LineBox[{818, 1518}], 
               LineBox[{819, 1519}], 
               LineBox[{820, 1520}], 
               LineBox[{821, 1521}], 
               LineBox[{822, 1522}], 
               LineBox[{825, 1529}], 
               LineBox[{826, 1530}], 
               LineBox[{827, 1531}], 
               LineBox[{828, 1532}], 
               LineBox[{829, 1533}], 
               LineBox[{832, 1540}], 
               LineBox[{833, 1541}], 
               LineBox[{834, 1542}], 
               LineBox[{835, 1543}], 
               LineBox[{836, 1544}], 
               LineBox[{839, 1551}], 
               LineBox[{840, 1552}], 
               LineBox[{841, 1553}], 
               LineBox[{843, 1559}], 
               LineBox[{846, 1566}], 
               LineBox[{847, 1567}], 
               LineBox[{848, 1568}], 
               LineBox[{849, 1569}], 
               LineBox[{850, 1570}], 
               LineBox[{853, 1577}], 
               LineBox[{854, 1578}], 
               LineBox[{855, 1579}], 
               LineBox[{856, 1580}], 
               LineBox[{857, 1581}], 
               LineBox[{860, 1588}], 
               LineBox[{861, 1589}], 
               LineBox[{862, 1590}], 
               LineBox[{863, 1591}], 
               LineBox[{867, 1599}], 
               LineBox[{868, 1600}], 
               LineBox[{869, 1601}], 
               LineBox[{870, 1602}], 
               LineBox[{871, 1603}], 
               LineBox[{875, 1611}], 
               LineBox[{876, 1612}], 
               LineBox[{877, 1613}], 
               LineBox[{881, 1621}], 
               LineBox[{882, 1622}], 
               LineBox[{883, 1623}], 
               LineBox[{888, 1632}], 
               LineBox[{889, 1633}], 
               LineBox[{890, 1634}], 
               LineBox[{891, 1635}], 
               LineBox[{895, 1643}], 
               LineBox[{896, 1644}], 
               LineBox[{897, 1645}], 
               LineBox[{898, 1646}], 
               LineBox[{902, 1654}], 
               LineBox[{903, 1655}], 
               LineBox[{904, 1656}], 
               LineBox[{906, 1662}], 
               LineBox[{909, 1669}], 
               LineBox[{910, 1670}], 
               LineBox[{912, 1676}], 
               LineBox[{917, 1685}], 
               LineBox[{918, 1686}], 
               LineBox[{919, 1687}], 
               LineBox[{920, 1688}], 
               LineBox[{923, 1695}], 
               LineBox[{924, 1696}], 
               LineBox[{925, 1697}], 
               LineBox[{926, 1698}], 
               LineBox[{930, 1706}], 
               LineBox[{931, 1707}], 
               LineBox[{932, 1708}], 
               LineBox[{933, 1709}], 
               LineBox[{934, 1710}], 
               LineBox[{937, 1717}], 
               LineBox[{938, 1718}], 
               LineBox[{939, 1719}], 
               LineBox[{940, 1720}], 
               LineBox[{944, 1728}], 
               LineBox[{945, 1729}], 
               LineBox[{946, 1730}], 
               LineBox[{947, 1731}], 
               LineBox[{952, 1740}], 
               LineBox[{953, 1741}], 
               LineBox[{954, 1742}], 
               LineBox[{958, 1750}], 
               LineBox[{959, 1751}], 
               LineBox[{961, 1757}], 
               LineBox[{965, 1765}], 
               LineBox[{966, 1766}], 
               LineBox[{967, 1767}], 
               LineBox[{968, 1768}], 
               LineBox[{973, 1777}], 
               LineBox[{974, 1778}], 
               LineBox[{981, 1789}], 
               LineBox[{983, 1795}], 
               LineBox[{986, 1802}], 
               LineBox[{987, 1803}], 
               LineBox[{993, 1813}]}}, {{
               Directive[
                PointSize[0.004583333333333334], 
                AbsoluteThickness[1.6], 
                RGBColor[1, 0, 0]], 
               PointBox[CompressedData["
1:eJwN0+eDyAUAgOGfcdyd4+yZrSgr2SO7IqRUkj2SfTRI095KVkZmQkXKCA2j
EDLPGee4487ezll3HD0fnvc/eEt2H9gmKkMQBC3kQGgQHCSaQ8RwmCMc5Rix
HCeOE5wkngROcZpEkjjDWc5xngtc5BKXucJVrnGdG9wkmVukcJs73OUe90kl
jQc8JJ1HPCYIC4IMZCQTmQkhC1kJJYxwshFBdnIQSU5ykZs85CUf+SlAQQpR
mCI8QVGKUZwSlKQUpSnDkzxFWcrxNM9QngpUpBKVeZYqPEdVqlGdGtSkFrWp
Q13q8Tz1aUBDGtGYJjTlBV7kJZrRnJdpQUta8QqteZXXaMPrvMGbtOUt2vE2
7elARzrRmS50pRvd6cE79ORdetGbPvSlH/0ZQBQDGcR7vM8HfMhghvARQ/mY
T/iUz/icLxjGcEYwklGMZgxjGcd4JjCRSUzmS75iCl8zlWlMZwYz+YZZzGYO
c/mWecxnAQtZxGK+Ywnfs5RlLOcHfuQnVrCSn1nFL/zKatawlnX8xno2sJHf
+YM/+YtNbGYLW/mbf9jGdnbwLzvZxW7+Yw972cd+DnCQaA4Rw2GOcJRjxHKc
OE5wkngSOMVpEkniDGc5x3kucJFLXOYKV7nGdW5wk2RukcJt7nCXe9wnlTQe
8JB0HvGYINz/ZCQTmQkhC1kJJYxwshFBdnIQSU5ykZs85CUf+SlAQQrxP+cr
uog=
                "]]}, {}, {
               Directive[
                PointSize[0.004583333333333334], 
                AbsoluteThickness[1.6], 
                RGBColor[1, 0.5, 0]], 
               PointBox[CompressedData["
1:eJwNxGeADgQAANAPmXciWYlyRJGVopQRZZRRKRSS6LjD3eGm22fcsp078w5n
by0zisouo62sdqmojELxfrwXMiSqd2SJQCDQXaFBgcAwhhNGOCMYySgiiCSK
0YxhLNHEEEsc8SQwjkSSSCaFVNJIJ4PxTGAik8gki2xyyGUyU5jKNKYzg5nM
Io/Z5FPAHOYyj/ksYCGFFLGIxSyhmKUsYzkrWMkqVrOGtaxjPRvYyCZe5w3e
5C3eZjNb2Mo2trODd9jJLt7lPXazh/f5gA/Zyz72c4CDHOIwH/ExRzjKMY7z
CZ/yGZ/zBV/yFSf4mm84ySlOc4azfMt3fM8P/MhP/Mwv/Mo5fuN3/uA8F/iT
v/ibi1ziMlf4h3+5yjWu8x//c4NAcCBQgpKU4hZKU4aylKM8FQgimIrcSiUq
cxtVuJ2qVKM6NajJHdTiTmpTh7u4m7qEUI/63EMDGnIv99GIxtxPE5rSjOa0
4AFa8iAP0YrWPMwjtOFRHqMt7WhPBx6nI514gifpTBe60o2neJru9KAnvXiG
Z3mO3jzPC/ShL/14kZfozwAG8jKDeIXBvMoQhvIaoQxjOGGEM4KRjCKCSKIY
zRjGEk0MscQRTwLjSCSJZFJIJY10MhjPBCYyiUyyyCaHXCYzhalMYzozmMks
8phNPgXMYS7zmM8CFlJIEYtYzBKKWcoylrOClaxiNWtYyzrWs4GN3ASPx7jX

                "]]}, {}}}], {{}, {}}}, {
          DisplayFunction -> Identity, DisplayFunction -> Identity, 
           AspectRatio -> NCache[GoldenRatio^(-1), 0.6180339887498948], 
           Axes -> {True, True}, AxesLabel -> {
             FormBox["\"Day\"", TraditionalForm], 
             FormBox["\"Infections, Deaths x 1\"", TraditionalForm]}, 
           AxesOrigin -> {0, 0}, DisplayFunction :> Identity, 
           Frame -> {{False, False}, {False, False}}, 
           FrameLabel -> {{None, None}, {None, None}}, 
           FrameTicks -> {{Automatic, Automatic}, {Automatic, Automatic}}, 
           GridLines -> {None, None}, GridLinesStyle -> Directive[
             GrayLevel[0.5, 0.4]], 
           Method -> {
            "OptimizePlotMarkers" -> True, "OptimizePlotMarkers" -> True, 
             "CoordinatesToolOptions" -> {"DisplayFunction" -> ({
                 Identity[
                  Part[#, 1]], 
                 Identity[
                  Part[#, 2]]}& ), "CopiedValueFunction" -> ({
                 Identity[
                  Part[#, 1]], 
                 Identity[
                  Part[#, 2]]}& )}}, PlotLabel -> 
           FormBox["\"Infections, Deaths per capita\"", TraditionalForm], 
           PlotRange -> {{0, 331.}, {0, 0.0003272881185765697}}, 
           PlotRangeClipping -> True, PlotRangePadding -> {{
              Scaled[0.02], 
              Scaled[0.02]}, {
              Scaled[0.02], 
              Scaled[0.05]}}, Ticks -> {Automatic, Automatic}}], 
         FormBox[
          FormBox[
           
           TemplateBox[{
            "\"New Infections\"", "\"Model Reported New Infections\"", 
             "\"Deaths \[Times] 10\"", "\"Model Deaths \[Times] 10\""}, 
            "PointLegend", DisplayFunction -> (FormBox[
              StyleBox[
               StyleBox[
                PaneBox[
                 TagBox[
                  GridBox[{{
                    TagBox[
                    GridBox[{{
                    GraphicsBox[{{}, {
                    Directive[
                    EdgeForm[
                    Directive[
                    Opacity[0.3], 
                    GrayLevel[0]]], 
                    PointSize[0.5], 
                    AbsoluteThickness[1.6], 
                    RGBColor[1, 0, 0]], {
                    Directive[
                    EdgeForm[
                    Directive[
                    Opacity[0.3], 
                    GrayLevel[0]]], 
                    PointSize[0.5], 
                    AbsoluteThickness[1.6], 
                    RGBColor[1, 0, 0]], 
                    PointBox[
                    NCache[{
                    Scaled[{
                    Rational[1, 2], 
                    Rational[1, 2]}]}, {
                    Scaled[{0.5, 0.5}]}]]}}}, AspectRatio -> Full, 
                    ImageSize -> {10, 10}, PlotRangePadding -> None, 
                    ImagePadding -> Automatic, 
                    BaselinePosition -> (Scaled[0.1] -> Baseline)], #}, {
                    GraphicsBox[{{
                    Directive[
                    EdgeForm[
                    Directive[
                    Opacity[0.3], 
                    GrayLevel[0]]], 
                    PointSize[0.5], 
                    AbsoluteThickness[1.6], 
                    RGBColor[1, 0, 0]], {
                    LineBox[{{0, 10}, {20, 10}}]}}, {
                    Directive[
                    EdgeForm[
                    Directive[
                    Opacity[0.3], 
                    GrayLevel[0]]], 
                    PointSize[0.5], 
                    AbsoluteThickness[1.6], 
                    RGBColor[1, 0, 0]], {}}}, AspectRatio -> Full, 
                    ImageSize -> {20, 10}, PlotRangePadding -> None, 
                    ImagePadding -> Automatic, 
                    BaselinePosition -> (Scaled[0.1] -> Baseline)], #2}, {
                    GraphicsBox[{{}, {
                    Directive[
                    EdgeForm[
                    Directive[
                    Opacity[0.3], 
                    GrayLevel[0]]], 
                    PointSize[0.5], 
                    AbsoluteThickness[1.6], 
                    RGBColor[1, 0.5, 0]], {
                    Directive[
                    EdgeForm[
                    Directive[
                    Opacity[0.3], 
                    GrayLevel[0]]], 
                    PointSize[0.5], 
                    AbsoluteThickness[1.6], 
                    RGBColor[1, 0.5, 0]], 
                    PointBox[
                    NCache[{
                    Scaled[{
                    Rational[1, 2], 
                    Rational[1, 2]}]}, {
                    Scaled[{0.5, 0.5}]}]]}}}, AspectRatio -> Full, 
                    ImageSize -> {10, 10}, PlotRangePadding -> None, 
                    ImagePadding -> Automatic, 
                    BaselinePosition -> (Scaled[0.1] -> Baseline)], #3}, {
                    GraphicsBox[{{
                    Directive[
                    EdgeForm[
                    Directive[
                    Opacity[0.3], 
                    GrayLevel[0]]], 
                    PointSize[0.5], 
                    AbsoluteThickness[1.6], 
                    RGBColor[1, 0.5, 0]], {
                    LineBox[{{0, 10}, {20, 10}}]}}, {
                    Directive[
                    EdgeForm[
                    Directive[
                    Opacity[0.3], 
                    GrayLevel[0]]], 
                    PointSize[0.5], 
                    AbsoluteThickness[1.6], 
                    RGBColor[1, 0.5, 0]], {}}}, AspectRatio -> Full, 
                    ImageSize -> {20, 10}, PlotRangePadding -> None, 
                    ImagePadding -> Automatic, 
                    BaselinePosition -> (Scaled[0.1] -> Baseline)], #4}}, 
                    GridBoxAlignment -> {
                    "Columns" -> {Center, Left}, "Rows" -> {{Baseline}}}, 
                    AutoDelete -> False, 
                    GridBoxDividers -> {
                    "Columns" -> {{False}}, "Rows" -> {{False}}}, 
                    GridBoxItemSize -> {
                    "Columns" -> {{All}}, "Rows" -> {{All}}}, 
                    GridBoxSpacings -> {
                    "Columns" -> {{0.5}}, "Rows" -> {{0.8}}}], "Grid"]}}, 
                   GridBoxAlignment -> {
                    "Columns" -> {{Left}}, "Rows" -> {{Top}}}, AutoDelete -> 
                   False, GridBoxItemSize -> {
                    "Columns" -> {{Automatic}}, "Rows" -> {{Automatic}}}, 
                   GridBoxSpacings -> {"Columns" -> {{1}}, "Rows" -> {{0}}}], 
                  "Grid"], Alignment -> Left, AppearanceElements -> None, 
                 ImageMargins -> {{5, 5}, {5, 5}}, ImageSizeAction -> 
                 "ResizeToFit"], LineIndent -> 0, StripOnInput -> False], {
               FontFamily -> "Arial"}, Background -> Automatic, StripOnInput -> 
               False], TraditionalForm]& ), 
            InterpretationFunction :> (RowBox[{"PointLegend", "[", 
               RowBox[{
                 RowBox[{"{", 
                   RowBox[{
                    RowBox[{"Directive", "[", 
                    RowBox[{
                    RowBox[{"PointSize", "[", "0.004583333333333334`", "]"}], 
                    ",", 
                    RowBox[{"AbsoluteThickness", "[", "1.6`", "]"}], ",", 
                    InterpretationBox[
                    ButtonBox[
                    TooltipBox[
                    GraphicsBox[{{
                    GrayLevel[0], 
                    RectangleBox[{0, 0}]}, {
                    GrayLevel[0], 
                    RectangleBox[{1, -1}]}, {
                    RGBColor[1, 0, 0], 
                    RectangleBox[{0, -1}, {2, 1}]}}, DefaultBaseStyle -> 
                    "ColorSwatchGraphics", AspectRatio -> 1, Frame -> True, 
                    FrameStyle -> RGBColor[0.6666666666666666, 0., 0.], 
                    FrameTicks -> None, PlotRangePadding -> None, ImageSize -> 
                    Dynamic[{Automatic, 1.35 CurrentValue["FontCapHeight"]/
                    AbsoluteCurrentValue[Magnification]}]], 
                    StyleBox[
                    RowBox[{"RGBColor", "[", 
                    RowBox[{"1", ",", "0", ",", "0"}], "]"}], NumberMarks -> 
                    False]], Appearance -> None, BaseStyle -> {}, 
                    BaselinePosition -> Baseline, DefaultBaseStyle -> {}, 
                    ButtonFunction :> With[{Typeset`box$ = EvaluationBox[]}, 
                    If[
                    Not[
                    AbsoluteCurrentValue["Deployed"]], 
                    SelectionMove[Typeset`box$, All, Expression]; 
                    FrontEnd`Private`$ColorSelectorInitialAlpha = 1; 
                    FrontEnd`Private`$ColorSelectorInitialColor = 
                    RGBColor[1, 0, 0]; 
                    FrontEnd`Private`$ColorSelectorUseMakeBoxes = True; 
                    MathLink`CallFrontEnd[
                    FrontEnd`AttachCell[Typeset`box$, 
                    FrontEndResource["RGBColorValueSelector"], {
                    0, {Left, Bottom}}, {Left, Top}, 
                    "ClosingActions" -> {
                    "SelectionDeparture", "ParentChanged", 
                    "EvaluatorQuit"}]]]], BaseStyle -> Inherited, Evaluator -> 
                    Automatic, Method -> "Preemptive"], 
                    RGBColor[1, 0, 0], Editable -> False, Selectable -> 
                    False]}], "]"}], ",", 
                    RowBox[{"Directive", "[", 
                    RowBox[{
                    RowBox[{"PointSize", "[", "0.004583333333333334`", "]"}], 
                    ",", 
                    RowBox[{"AbsoluteThickness", "[", "1.6`", "]"}], ",", 
                    InterpretationBox[
                    ButtonBox[
                    TooltipBox[
                    GraphicsBox[{{
                    GrayLevel[0], 
                    RectangleBox[{0, 0}]}, {
                    GrayLevel[0], 
                    RectangleBox[{1, -1}]}, {
                    RGBColor[1, 0, 0], 
                    RectangleBox[{0, -1}, {2, 1}]}}, DefaultBaseStyle -> 
                    "ColorSwatchGraphics", AspectRatio -> 1, Frame -> True, 
                    FrameStyle -> RGBColor[0.6666666666666666, 0., 0.], 
                    FrameTicks -> None, PlotRangePadding -> None, ImageSize -> 
                    Dynamic[{Automatic, 1.35 CurrentValue["FontCapHeight"]/
                    AbsoluteCurrentValue[Magnification]}]], 
                    StyleBox[
                    RowBox[{"RGBColor", "[", 
                    RowBox[{"1", ",", "0", ",", "0"}], "]"}], NumberMarks -> 
                    False]], Appearance -> None, BaseStyle -> {}, 
                    BaselinePosition -> Baseline, DefaultBaseStyle -> {}, 
                    ButtonFunction :> With[{Typeset`box$ = EvaluationBox[]}, 
                    If[
                    Not[
                    AbsoluteCurrentValue["Deployed"]], 
                    SelectionMove[Typeset`box$, All, Expression]; 
                    FrontEnd`Private`$ColorSelectorInitialAlpha = 1; 
                    FrontEnd`Private`$ColorSelectorInitialColor = 
                    RGBColor[1, 0, 0]; 
                    FrontEnd`Private`$ColorSelectorUseMakeBoxes = True; 
                    MathLink`CallFrontEnd[
                    FrontEnd`AttachCell[Typeset`box$, 
                    FrontEndResource["RGBColorValueSelector"], {
                    0, {Left, Bottom}}, {Left, Top}, 
                    "ClosingActions" -> {
                    "SelectionDeparture", "ParentChanged", 
                    "EvaluatorQuit"}]]]], BaseStyle -> Inherited, Evaluator -> 
                    Automatic, Method -> "Preemptive"], 
                    RGBColor[1, 0, 0], Editable -> False, Selectable -> 
                    False]}], "]"}], ",", 
                    RowBox[{"Directive", "[", 
                    RowBox[{
                    RowBox[{"PointSize", "[", "0.004583333333333334`", "]"}], 
                    ",", 
                    RowBox[{"AbsoluteThickness", "[", "1.6`", "]"}], ",", 
                    InterpretationBox[
                    ButtonBox[
                    TooltipBox[
                    GraphicsBox[{{
                    GrayLevel[0], 
                    RectangleBox[{0, 0}]}, {
                    GrayLevel[0], 
                    RectangleBox[{1, -1}]}, {
                    RGBColor[1, 0.5, 0], 
                    RectangleBox[{0, -1}, {2, 1}]}}, DefaultBaseStyle -> 
                    "ColorSwatchGraphics", AspectRatio -> 1, Frame -> True, 
                    FrameStyle -> 
                    RGBColor[0.6666666666666666, 0.33333333333333337`, 0.], 
                    FrameTicks -> None, PlotRangePadding -> None, ImageSize -> 
                    Dynamic[{Automatic, 1.35 CurrentValue["FontCapHeight"]/
                    AbsoluteCurrentValue[Magnification]}]], 
                    StyleBox[
                    RowBox[{"RGBColor", "[", 
                    RowBox[{"1", ",", "0.5`", ",", "0"}], "]"}], NumberMarks -> 
                    False]], Appearance -> None, BaseStyle -> {}, 
                    BaselinePosition -> Baseline, DefaultBaseStyle -> {}, 
                    ButtonFunction :> With[{Typeset`box$ = EvaluationBox[]}, 
                    If[
                    Not[
                    AbsoluteCurrentValue["Deployed"]], 
                    SelectionMove[Typeset`box$, All, Expression]; 
                    FrontEnd`Private`$ColorSelectorInitialAlpha = 1; 
                    FrontEnd`Private`$ColorSelectorInitialColor = 
                    RGBColor[1, 0.5, 0]; 
                    FrontEnd`Private`$ColorSelectorUseMakeBoxes = True; 
                    MathLink`CallFrontEnd[
                    FrontEnd`AttachCell[Typeset`box$, 
                    FrontEndResource["RGBColorValueSelector"], {
                    0, {Left, Bottom}}, {Left, Top}, 
                    "ClosingActions" -> {
                    "SelectionDeparture", "ParentChanged", 
                    "EvaluatorQuit"}]]]], BaseStyle -> Inherited, Evaluator -> 
                    Automatic, Method -> "Preemptive"], 
                    RGBColor[1, 0.5, 0], Editable -> False, Selectable -> 
                    False]}], "]"}], ",", 
                    RowBox[{"Directive", "[", 
                    RowBox[{
                    RowBox[{"PointSize", "[", "0.004583333333333334`", "]"}], 
                    ",", 
                    RowBox[{"AbsoluteThickness", "[", "1.6`", "]"}], ",", 
                    InterpretationBox[
                    ButtonBox[
                    TooltipBox[
                    GraphicsBox[{{
                    GrayLevel[0], 
                    RectangleBox[{0, 0}]}, {
                    GrayLevel[0], 
                    RectangleBox[{1, -1}]}, {
                    RGBColor[1, 0.5, 0], 
                    RectangleBox[{0, -1}, {2, 1}]}}, DefaultBaseStyle -> 
                    "ColorSwatchGraphics", AspectRatio -> 1, Frame -> True, 
                    FrameStyle -> 
                    RGBColor[0.6666666666666666, 0.33333333333333337`, 0.], 
                    FrameTicks -> None, PlotRangePadding -> None, ImageSize -> 
                    Dynamic[{Automatic, 1.35 CurrentValue["FontCapHeight"]/
                    AbsoluteCurrentValue[Magnification]}]], 
                    StyleBox[
                    RowBox[{"RGBColor", "[", 
                    RowBox[{"1", ",", "0.5`", ",", "0"}], "]"}], NumberMarks -> 
                    False]], Appearance -> None, BaseStyle -> {}, 
                    BaselinePosition -> Baseline, DefaultBaseStyle -> {}, 
                    ButtonFunction :> With[{Typeset`box$ = EvaluationBox[]}, 
                    If[
                    Not[
                    AbsoluteCurrentValue["Deployed"]], 
                    SelectionMove[Typeset`box$, All, Expression]; 
                    FrontEnd`Private`$ColorSelectorInitialAlpha = 1; 
                    FrontEnd`Private`$ColorSelectorInitialColor = 
                    RGBColor[1, 0.5, 0]; 
                    FrontEnd`Private`$ColorSelectorUseMakeBoxes = True; 
                    MathLink`CallFrontEnd[
                    FrontEnd`AttachCell[Typeset`box$, 
                    FrontEndResource["RGBColorValueSelector"], {
                    0, {Left, Bottom}}, {Left, Top}, 
                    "ClosingActions" -> {
                    "SelectionDeparture", "ParentChanged", 
                    "EvaluatorQuit"}]]]], BaseStyle -> Inherited, Evaluator -> 
                    Automatic, Method -> "Preemptive"], 
                    RGBColor[1, 0.5, 0], Editable -> False, Selectable -> 
                    False]}], "]"}]}], "}"}], ",", 
                 RowBox[{"{", 
                   RowBox[{#, ",", #2, ",", #3, ",", #4}], "}"}], ",", 
                 RowBox[{"LegendMarkers", "\[Rule]", 
                   RowBox[{"{", 
                    RowBox[{
                    RowBox[{"{", 
                    RowBox[{"False", ",", "Automatic"}], "}"}], ",", 
                    RowBox[{"{", 
                    RowBox[{"False", ",", "Automatic"}], "}"}]}], "}"}]}], 
                 ",", 
                 RowBox[{"Joined", "\[Rule]", 
                   RowBox[{"{", 
                    RowBox[{"False", ",", "True", ",", "False", ",", "True"}],
                     "}"}]}], ",", 
                 RowBox[{"LabelStyle", "\[Rule]", 
                   RowBox[{"{", "}"}]}], ",", 
                 RowBox[{"LegendLayout", "\[Rule]", "\"Column\""}]}], 
               "]"}]& ), Editable -> True], TraditionalForm], 
          TraditionalForm]},
        "Legended",
        DisplayFunction->(GridBox[{{
            TagBox[
             ItemBox[
              PaneBox[
               TagBox[#, "SkipImageSizeLevel"], 
               Alignment -> {Center, Baseline}, BaselinePosition -> Baseline],
               DefaultBaseStyle -> "Labeled"], "SkipImageSizeLevel"], 
            ItemBox[#2, DefaultBaseStyle -> "LabeledLabel"]}}, 
          GridBoxAlignment -> {"Columns" -> {{Center}}, "Rows" -> {{Center}}},
           AutoDelete -> False, GridBoxItemSize -> Automatic, 
          BaselinePosition -> {1, 1}]& ),
        Editable->True,
        InterpretationFunction->(RowBox[{"Legended", "[", 
           RowBox[{#, ",", 
             RowBox[{"Placed", "[", 
               RowBox[{#2, ",", "After"}], "]"}]}], "]"}]& )], 
       TemplateBox[{
         GraphicsBox[{{}, {{{}, {}, {
              Hue[0.67, 0.6, 0.6], 
              Directive[
               PointSize[0.0055000000000000005`], 
               AbsoluteThickness[1.6], 
               RGBColor[1, 0.5, 0]], 
              LineBox[CompressedData["
1:eJxdz0uulFUUBeCtLZo0aNigURiDhoApFN/oPfgAFcUSQXwAHpCXilI+BrCH
UEM4HW3XEPYQ7hDOEGoIxmhi6vs7f76zsrKyT9x9cvX+0xFx+amIf/7/fruD
G2dWz//51+7gv4e27yP4KD6Gn8HH8QI/i5/DJ/EL+BQ+jV/ES3wWv4Rfxufw
K/hV/Bp+Hb+B38Rv4fP4bfwOPsBt34njAjmOd8lxvEeO431yHB+Q47hIjuMS
OY4PyXF8RI7jY3Icl8lxfEKO41NyHFfIcXxGjmO174YTF47P6ePEheMqfZy4
cHxBHycuHNfo48SF4zp9nLhwfEkfJy4cN+jjxIXjK/o4ceH4mj5OXDi+oY8T
F45v6ePEheMmfZy4cNyijxMXjtv0ceLC8R19nLhw9H0vcMMdJx648MRxh33c
cMeJBy48cdxlHzfcceKBC08c37OPG+448cCFJ4577OOGO048cOGJ4z77uOGO
Ew9ceOJ4wD5uuOPEAxeeOB6yjxvuOPHAhSeOR+zjhjtOPHDhieMH9nHDHSce
uPDE8SP7uOGOEw9ceOL4iX3ccMeJBy48cTxmHzfcceKBC08cP7OPG+448cCF
J45f2McNd5x44MITxxP2ccMdJx648MSx3vdRvMBL3PAKd7zGiTd44C0ufIgn
3uH4lfvxAi9xwyvc8Ron3uCBt7jwIZ54h+M37scLvMQNr3DHa5x4gwfe4sKH
eOIdjt+5Hy/wEje8wh2vceINHniLCx/iiXc4/uB+vMBL3PAKd7zGiTd44O3/
/hvRucHL
               "]]}, {
              Hue[0.9060679774997897, 0.6, 0.6], 
              Directive[
               PointSize[0.0055000000000000005`], 
               AbsoluteThickness[1.6], 
               RGBColor[1, 0, 0]], 
              LineBox[CompressedData["
1:eJxFlnlczGsbxkdSliJHEZEoS4hshcRVtJBM+6JtmpZpaqZms9cxokhZs3Zw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               "]]}, {
              Hue[0.1421359549995791, 0.6, 0.6], 
              Directive[
               PointSize[0.0055000000000000005`], 
               AbsoluteThickness[1.6], 
               RGBColor[0, 0, 1]], 
              LineBox[CompressedData["
1:eJxFl3lcjGsbx6fshEKrYkRJRCtt9EtpFVOplFEz0z5NNZsoOqZskchrpxiy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               "]]}, {
              Hue[0.37820393249936934`, 0.6, 0.6], 
              Directive[
               PointSize[0.0055000000000000005`], 
               AbsoluteThickness[1.6], 
               RGBColor[1, 0, 1]], 
              LineBox[CompressedData["
1:eJw11nk4lOv/B/BJWhBxtCjJ0EKdo7TI0uJdZFdIloiZyTq22Tin+qqpTtpO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               "]]}, {
              Hue[0.6142719099991583, 0.6, 0.6], 
              Directive[
               PointSize[0.0055000000000000005`], 
               AbsoluteThickness[1.6], 
               Dashing[{0, Small}], 
               RGBColor[0.5, 0, 0.5]], 
              LineBox[CompressedData["
1:eJw11nk81PkfB/AptUk20oFWNQoVFqmkFC9H7uQ+wpgZxj3MwZZV0caWTpUj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               "]]}, {
              Hue[0.8503398874989481, 0.6, 0.6], 
              Directive[
               PointSize[0.0055000000000000005`], 
               AbsoluteThickness[1.6], 
               Dashing[{0, Small}], 
               RGBColor[0, 1, 0]], 
              LineBox[CompressedData["
1:eJw913lcjGsfBvCbirImIkSDVOe8YSQk0k+bNkpKSvTUtE/LbCqyjCURh0GI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               "]]}, {
              Hue[0.08640786499873876, 0.6, 0.6], 
              Directive[
               PointSize[0.0055000000000000005`], 
               AbsoluteThickness[1.6], 
               Thickness[Large], 
               Dashing[{Small, Small}], 
               GrayLevel[0.5]], 
              LineBox[CompressedData["
1:eJxdzUnu1FUUBeCrI4Y1YODAQWmMMcaYQrFDhafSKKCWqGDvA2lsQMpmAXcJ
tYS3hFrCXcJ/CW8JtQRjHJjfdyc3X05OzjN3Ht+492REXHsi4t//3x0vLH+0
pU/hFT6Nn8JP4zV+Fj+Hn8cv4BfxS/hlvMFn8Cv4VXwWv4Zfx2/gN/Fb+Bx+
G7+D38Xn8QXclk4c75HjeJ8cxwfkOC6S47hEjuMyOY4r5Dg+JMfxETmOq+Q4
rpHjuE6O42NyHJ+Q4/iUHMd26YYTF47P6OPEheMGfZy4cHxOHycuHF/Qx4kL
x5f0ceLCcZM+Tlw4btHHiQvHV/Rx4sLxNX2cuHB8Qx8nLhzf0seJC8d39HHi
wvE9fZy4cPxAHycuHD/Sx4kLR196jRvuOPHAhSeO2+zjhjtOPHDhieMO+7jh
jhMPXHji+Il93HDHiQcuPHHcZR833HHigQtPHPfYxw13nHjgwhPHffZxwx0n
HrjwxPGAfdxwx4kHLjxx/Mw+brjjxAMXnjh+YR833HHigQtPHL+yjxvuOPHA
hSeO39jHDXeceODCE8dD9nHDHSceuPDE8Yh93HDHiQcuPHH8zj5uuOPEAxee
OB6zjxvuOPHAhSeO3dIrvMYb3PAWd7zDifd44AMufIInPuL4Y+kVXuMNbniL
O97hxHs88AEXPsETH3H8ufQKr/EGN7zFHe9w4j0e+IALn+CJjzj+WnqF13iD
G97ijnc48R4PfMCFT/DERxx/L73Ca7zBDW9xxzuceI8HPvzvfwBwRdEc
               
               "]]}}}, {{}, {}}}, {
          DisplayFunction -> Identity, DisplayFunction -> Identity, 
           AspectRatio -> NCache[GoldenRatio^(-1), 0.6180339887498948], 
           Axes -> {True, True}, AxesLabel -> {
             FormBox["\"Day\"", TraditionalForm], 
             FormBox["\"Epidemic\"", TraditionalForm]}, AxesOrigin -> {0, 0}, 
           DisplayFunction :> Identity, 
           Frame -> {{False, False}, {False, False}}, 
           FrameLabel -> {{None, None}, {None, None}}, 
           FrameTicks -> {{Automatic, Automatic}, {Automatic, Automatic}}, 
           GridLines -> {None, None}, GridLinesStyle -> Directive[
             GrayLevel[0.5, 0.4]], 
           Method -> {
            "OptimizePlotMarkers" -> True, "OptimizePlotMarkers" -> True, 
             "CoordinatesToolOptions" -> {"DisplayFunction" -> ({
                 Identity[
                  Part[#, 1]], 
                 Identity[
                  Part[#, 2]]}& ), "CopiedValueFunction" -> ({
                 Identity[
                  Part[#, 1]], 
                 Identity[
                  Part[#, 2]]}& )}}, PlotLabel -> 
           FormBox["\"Infection Rates, Infected, Removed\"", TraditionalForm],
            PlotRange -> {{0, 331.}, {0, 2.9340674014416313`}}, 
           PlotRangeClipping -> True, PlotRangePadding -> {{
              Scaled[0.02], 
              Scaled[0.02]}, {
              Scaled[0.02], 
              Scaled[0.05]}}, Ticks -> {Automatic, Automatic}}], 
         FormBox[
          FormBox[
           
           TemplateBox[{
            "\"Initial Infection Factor, \
\\!\\(\\*FractionBox[SubscriptBox[\\(r\\), \\(0\\)], \\(m + d\\)]\\)\"", 
             "\"Infection Factor, \
\\!\\(\\*FractionBox[\\(\\*SubscriptBox[\\(r\\), \\(t\\)] \
\\*SubscriptBox[\\(S\\), \\(t\\)]\\), \\(m + d\\)]\\)\"", 
             "\"Infection Rate, \\!\\(\\*FractionBox[SubscriptBox[\\(r\\), \
\\(t\\)], \\(m + d\\)]\\)\"", 
             "\"Infection Risk, \\!\\(\\*SubscriptBox[\\(r\\), \\(t\\)]\\)\\!\
\\(\\*SubscriptBox[\\(F\\), \\(t\\)]\\) x 1000\"", 
             "\"Infected \[Times] 100\"", "\"Removed \[Times] 100\"", 
             "\"Stability Threshold, 1\""}, "PointLegend", 
            DisplayFunction -> (FormBox[
              StyleBox[
               StyleBox[
                PaneBox[
                 TagBox[
                  GridBox[{{
                    TagBox[
                    GridBox[{{
                    GraphicsBox[{{
                    Directive[
                    EdgeForm[
                    Directive[
                    Opacity[0.3], 
                    GrayLevel[0]]], 
                    PointSize[0.5], 
                    AbsoluteThickness[1.6], 
                    RGBColor[1, 0.5, 0]], {
                    LineBox[{{0, 10}, {40, 10}}]}}, {
                    Directive[
                    EdgeForm[
                    Directive[
                    Opacity[0.3], 
                    GrayLevel[0]]], 
                    PointSize[0.5], 
                    AbsoluteThickness[1.6], 
                    RGBColor[1, 0.5, 0]], {}}}, AspectRatio -> Full, 
                    ImageSize -> {40, 10}, PlotRangePadding -> None, 
                    ImagePadding -> Automatic, 
                    BaselinePosition -> (Scaled[0.1] -> Baseline)], #}, {
                    GraphicsBox[{{
                    Directive[
                    EdgeForm[
                    Directive[
                    Opacity[0.3], 
                    GrayLevel[0]]], 
                    PointSize[0.5], 
                    AbsoluteThickness[1.6], 
                    RGBColor[1, 0, 0]], {
                    LineBox[{{0, 10}, {40, 10}}]}}, {
                    Directive[
                    EdgeForm[
                    Directive[
                    Opacity[0.3], 
                    GrayLevel[0]]], 
                    PointSize[0.5], 
                    AbsoluteThickness[1.6], 
                    RGBColor[1, 0, 0]], {}}}, AspectRatio -> Full, 
                    ImageSize -> {40, 10}, PlotRangePadding -> None, 
                    ImagePadding -> Automatic, 
                    BaselinePosition -> (Scaled[0.1] -> Baseline)], #2}, {
                    GraphicsBox[{{
                    Directive[
                    EdgeForm[
                    Directive[
                    Opacity[0.3], 
                    GrayLevel[0]]], 
                    PointSize[0.5], 
                    AbsoluteThickness[1.6], 
                    RGBColor[0, 0, 1]], {
                    LineBox[{{0, 10}, {40, 10}}]}}, {
                    Directive[
                    EdgeForm[
                    Directive[
                    Opacity[0.3], 
                    GrayLevel[0]]], 
                    PointSize[0.5], 
                    AbsoluteThickness[1.6], 
                    RGBColor[0, 0, 1]], {}}}, AspectRatio -> Full, 
                    ImageSize -> {40, 10}, PlotRangePadding -> None, 
                    ImagePadding -> Automatic, 
                    BaselinePosition -> (Scaled[0.1] -> Baseline)], #3}, {
                    GraphicsBox[{{
                    Directive[
                    EdgeForm[
                    Directive[
                    Opacity[0.3], 
                    GrayLevel[0]]], 
                    PointSize[0.5], 
                    AbsoluteThickness[1.6], 
                    RGBColor[1, 0, 1]], {
                    LineBox[{{0, 10}, {40, 10}}]}}, {
                    Directive[
                    EdgeForm[
                    Directive[
                    Opacity[0.3], 
                    GrayLevel[0]]], 
                    PointSize[0.5], 
                    AbsoluteThickness[1.6], 
                    RGBColor[1, 0, 1]], {}}}, AspectRatio -> Full, 
                    ImageSize -> {40, 10}, PlotRangePadding -> None, 
                    ImagePadding -> Automatic, 
                    BaselinePosition -> (Scaled[0.1] -> Baseline)], #4}, {
                    GraphicsBox[{{
                    Directive[
                    EdgeForm[
                    Directive[
                    Opacity[0.3], 
                    GrayLevel[0]]], 
                    PointSize[0.5], 
                    AbsoluteThickness[1.6], 
                    Dashing[{0, Small}], 
                    RGBColor[0.5, 0, 0.5]], {
                    LineBox[{{0, 10}, {40, 10}}]}}, {
                    Directive[
                    EdgeForm[
                    Directive[
                    Opacity[0.3], 
                    GrayLevel[0]]], 
                    PointSize[0.5], 
                    AbsoluteThickness[1.6], 
                    Dashing[{0, Small}], 
                    RGBColor[0.5, 0, 0.5]], {}}}, AspectRatio -> Full, 
                    ImageSize -> {40, 10}, PlotRangePadding -> None, 
                    ImagePadding -> Automatic, 
                    BaselinePosition -> (Scaled[0.1] -> Baseline)], #5}, {
                    GraphicsBox[{{
                    Directive[
                    EdgeForm[
                    Directive[
                    Opacity[0.3], 
                    GrayLevel[0]]], 
                    PointSize[0.5], 
                    AbsoluteThickness[1.6], 
                    Dashing[{0, Small}], 
                    RGBColor[0, 1, 0]], {
                    LineBox[{{0, 10}, {40, 10}}]}}, {
                    Directive[
                    EdgeForm[
                    Directive[
                    Opacity[0.3], 
                    GrayLevel[0]]], 
                    PointSize[0.5], 
                    AbsoluteThickness[1.6], 
                    Dashing[{0, Small}], 
                    RGBColor[0, 1, 0]], {}}}, AspectRatio -> Full, 
                    ImageSize -> {40, 10}, PlotRangePadding -> None, 
                    ImagePadding -> Automatic, 
                    BaselinePosition -> (Scaled[0.1] -> Baseline)], #6}, {
                    GraphicsBox[{{
                    Directive[
                    EdgeForm[
                    Directive[
                    Opacity[0.3], 
                    GrayLevel[0]]], 
                    PointSize[0.5], 
                    AbsoluteThickness[1.6], 
                    Thickness[Large], 
                    Dashing[{Small, Small}], 
                    GrayLevel[0.5]], {
                    LineBox[{{0, 10}, {40, 10}}]}}, {
                    Directive[
                    EdgeForm[
                    Directive[
                    Opacity[0.3], 
                    GrayLevel[0]]], 
                    PointSize[0.5], 
                    AbsoluteThickness[1.6], 
                    Thickness[Large], 
                    Dashing[{Small, Small}], 
                    GrayLevel[0.5]], {}}}, AspectRatio -> Full, 
                    ImageSize -> {40, 10}, PlotRangePadding -> None, 
                    ImagePadding -> Automatic, 
                    BaselinePosition -> (Scaled[0.1] -> Baseline)], #7}}, 
                    GridBoxAlignment -> {
                    "Columns" -> {Center, Left}, "Rows" -> {{Baseline}}}, 
                    AutoDelete -> False, 
                    GridBoxDividers -> {
                    "Columns" -> {{False}}, "Rows" -> {{False}}}, 
                    GridBoxItemSize -> {
                    "Columns" -> {{All}}, "Rows" -> {{All}}}, 
                    GridBoxSpacings -> {
                    "Columns" -> {{0.5}}, "Rows" -> {{0.8}}}], "Grid"]}}, 
                   GridBoxAlignment -> {
                    "Columns" -> {{Left}}, "Rows" -> {{Top}}}, AutoDelete -> 
                   False, GridBoxItemSize -> {
                    "Columns" -> {{Automatic}}, "Rows" -> {{Automatic}}}, 
                   GridBoxSpacings -> {"Columns" -> {{1}}, "Rows" -> {{0}}}], 
                  "Grid"], Alignment -> Left, AppearanceElements -> None, 
                 ImageMargins -> {{5, 5}, {5, 5}}, ImageSizeAction -> 
                 "ResizeToFit"], LineIndent -> 0, StripOnInput -> False], {
               FontFamily -> "Arial"}, Background -> Automatic, StripOnInput -> 
               False], TraditionalForm]& ), 
            InterpretationFunction :> (RowBox[{"PointLegend", "[", 
               RowBox[{
                 RowBox[{"{", 
                   RowBox[{
                    RowBox[{"Directive", "[", 
                    RowBox[{
                    RowBox[{"PointSize", "[", "0.0055000000000000005`", "]"}],
                     ",", 
                    RowBox[{"AbsoluteThickness", "[", "1.6`", "]"}], ",", 
                    InterpretationBox[
                    ButtonBox[
                    TooltipBox[
                    GraphicsBox[{{
                    GrayLevel[0], 
                    RectangleBox[{0, 0}]}, {
                    GrayLevel[0], 
                    RectangleBox[{1, -1}]}, {
                    RGBColor[1, 0.5, 0], 
                    RectangleBox[{0, -1}, {2, 1}]}}, DefaultBaseStyle -> 
                    "ColorSwatchGraphics", AspectRatio -> 1, Frame -> True, 
                    FrameStyle -> 
                    RGBColor[0.6666666666666666, 0.33333333333333337`, 0.], 
                    FrameTicks -> None, PlotRangePadding -> None, ImageSize -> 
                    Dynamic[{Automatic, 1.35 CurrentValue["FontCapHeight"]/
                    AbsoluteCurrentValue[Magnification]}]], 
                    StyleBox[
                    RowBox[{"RGBColor", "[", 
                    RowBox[{"1", ",", "0.5`", ",", "0"}], "]"}], NumberMarks -> 
                    False]], Appearance -> None, BaseStyle -> {}, 
                    BaselinePosition -> Baseline, DefaultBaseStyle -> {}, 
                    ButtonFunction :> With[{Typeset`box$ = EvaluationBox[]}, 
                    If[
                    Not[
                    AbsoluteCurrentValue["Deployed"]], 
                    SelectionMove[Typeset`box$, All, Expression]; 
                    FrontEnd`Private`$ColorSelectorInitialAlpha = 1; 
                    FrontEnd`Private`$ColorSelectorInitialColor = 
                    RGBColor[1, 0.5, 0]; 
                    FrontEnd`Private`$ColorSelectorUseMakeBoxes = True; 
                    MathLink`CallFrontEnd[
                    FrontEnd`AttachCell[Typeset`box$, 
                    FrontEndResource["RGBColorValueSelector"], {
                    0, {Left, Bottom}}, {Left, Top}, 
                    "ClosingActions" -> {
                    "SelectionDeparture", "ParentChanged", 
                    "EvaluatorQuit"}]]]], BaseStyle -> Inherited, Evaluator -> 
                    Automatic, Method -> "Preemptive"], 
                    RGBColor[1, 0.5, 0], Editable -> False, Selectable -> 
                    False]}], "]"}], ",", 
                    RowBox[{"Directive", "[", 
                    RowBox[{
                    RowBox[{"PointSize", "[", "0.0055000000000000005`", "]"}],
                     ",", 
                    RowBox[{"AbsoluteThickness", "[", "1.6`", "]"}], ",", 
                    InterpretationBox[
                    ButtonBox[
                    TooltipBox[
                    GraphicsBox[{{
                    GrayLevel[0], 
                    RectangleBox[{0, 0}]}, {
                    GrayLevel[0], 
                    RectangleBox[{1, -1}]}, {
                    RGBColor[1, 0, 0], 
                    RectangleBox[{0, -1}, {2, 1}]}}, DefaultBaseStyle -> 
                    "ColorSwatchGraphics", AspectRatio -> 1, Frame -> True, 
                    FrameStyle -> RGBColor[0.6666666666666666, 0., 0.], 
                    FrameTicks -> None, PlotRangePadding -> None, ImageSize -> 
                    Dynamic[{Automatic, 1.35 CurrentValue["FontCapHeight"]/
                    AbsoluteCurrentValue[Magnification]}]], 
                    StyleBox[
                    RowBox[{"RGBColor", "[", 
                    RowBox[{"1", ",", "0", ",", "0"}], "]"}], NumberMarks -> 
                    False]], Appearance -> None, BaseStyle -> {}, 
                    BaselinePosition -> Baseline, DefaultBaseStyle -> {}, 
                    ButtonFunction :> With[{Typeset`box$ = EvaluationBox[]}, 
                    If[
                    Not[
                    AbsoluteCurrentValue["Deployed"]], 
                    SelectionMove[Typeset`box$, All, Expression]; 
                    FrontEnd`Private`$ColorSelectorInitialAlpha = 1; 
                    FrontEnd`Private`$ColorSelectorInitialColor = 
                    RGBColor[1, 0, 0]; 
                    FrontEnd`Private`$ColorSelectorUseMakeBoxes = True; 
                    MathLink`CallFrontEnd[
                    FrontEnd`AttachCell[Typeset`box$, 
                    FrontEndResource["RGBColorValueSelector"], {
                    0, {Left, Bottom}}, {Left, Top}, 
                    "ClosingActions" -> {
                    "SelectionDeparture", "ParentChanged", 
                    "EvaluatorQuit"}]]]], BaseStyle -> Inherited, Evaluator -> 
                    Automatic, Method -> "Preemptive"], 
                    RGBColor[1, 0, 0], Editable -> False, Selectable -> 
                    False]}], "]"}], ",", 
                    RowBox[{"Directive", "[", 
                    RowBox[{
                    RowBox[{"PointSize", "[", "0.0055000000000000005`", "]"}],
                     ",", 
                    RowBox[{"AbsoluteThickness", "[", "1.6`", "]"}], ",", 
                    InterpretationBox[
                    ButtonBox[
                    TooltipBox[
                    GraphicsBox[{{
                    GrayLevel[0], 
                    RectangleBox[{0, 0}]}, {
                    GrayLevel[0], 
                    RectangleBox[{1, -1}]}, {
                    RGBColor[0, 0, 1], 
                    RectangleBox[{0, -1}, {2, 1}]}}, DefaultBaseStyle -> 
                    "ColorSwatchGraphics", AspectRatio -> 1, Frame -> True, 
                    FrameStyle -> RGBColor[0., 0., 0.6666666666666666], 
                    FrameTicks -> None, PlotRangePadding -> None, ImageSize -> 
                    Dynamic[{Automatic, 1.35 CurrentValue["FontCapHeight"]/
                    AbsoluteCurrentValue[Magnification]}]], 
                    StyleBox[
                    RowBox[{"RGBColor", "[", 
                    RowBox[{"0", ",", "0", ",", "1"}], "]"}], NumberMarks -> 
                    False]], Appearance -> None, BaseStyle -> {}, 
                    BaselinePosition -> Baseline, DefaultBaseStyle -> {}, 
                    ButtonFunction :> With[{Typeset`box$ = EvaluationBox[]}, 
                    If[
                    Not[
                    AbsoluteCurrentValue["Deployed"]], 
                    SelectionMove[Typeset`box$, All, Expression]; 
                    FrontEnd`Private`$ColorSelectorInitialAlpha = 1; 
                    FrontEnd`Private`$ColorSelectorInitialColor = 
                    RGBColor[0, 0, 1]; 
                    FrontEnd`Private`$ColorSelectorUseMakeBoxes = True; 
                    MathLink`CallFrontEnd[
                    FrontEnd`AttachCell[Typeset`box$, 
                    FrontEndResource["RGBColorValueSelector"], {
                    0, {Left, Bottom}}, {Left, Top}, 
                    "ClosingActions" -> {
                    "SelectionDeparture", "ParentChanged", 
                    "EvaluatorQuit"}]]]], BaseStyle -> Inherited, Evaluator -> 
                    Automatic, Method -> "Preemptive"], 
                    RGBColor[0, 0, 1], Editable -> False, Selectable -> 
                    False]}], "]"}], ",", 
                    RowBox[{"Directive", "[", 
                    RowBox[{
                    RowBox[{"PointSize", "[", "0.0055000000000000005`", "]"}],
                     ",", 
                    RowBox[{"AbsoluteThickness", "[", "1.6`", "]"}], ",", 
                    InterpretationBox[
                    ButtonBox[
                    TooltipBox[
                    GraphicsBox[{{
                    GrayLevel[0], 
                    RectangleBox[{0, 0}]}, {
                    GrayLevel[0], 
                    RectangleBox[{1, -1}]}, {
                    RGBColor[1, 0, 1], 
                    RectangleBox[{0, -1}, {2, 1}]}}, DefaultBaseStyle -> 
                    "ColorSwatchGraphics", AspectRatio -> 1, Frame -> True, 
                    FrameStyle -> 
                    RGBColor[0.6666666666666666, 0., 0.6666666666666666], 
                    FrameTicks -> None, PlotRangePadding -> None, ImageSize -> 
                    Dynamic[{Automatic, 1.35 CurrentValue["FontCapHeight"]/
                    AbsoluteCurrentValue[Magnification]}]], 
                    StyleBox[
                    RowBox[{"RGBColor", "[", 
                    RowBox[{"1", ",", "0", ",", "1"}], "]"}], NumberMarks -> 
                    False]], Appearance -> None, BaseStyle -> {}, 
                    BaselinePosition -> Baseline, DefaultBaseStyle -> {}, 
                    ButtonFunction :> With[{Typeset`box$ = EvaluationBox[]}, 
                    If[
                    Not[
                    AbsoluteCurrentValue["Deployed"]], 
                    SelectionMove[Typeset`box$, All, Expression]; 
                    FrontEnd`Private`$ColorSelectorInitialAlpha = 1; 
                    FrontEnd`Private`$ColorSelectorInitialColor = 
                    RGBColor[1, 0, 1]; 
                    FrontEnd`Private`$ColorSelectorUseMakeBoxes = True; 
                    MathLink`CallFrontEnd[
                    FrontEnd`AttachCell[Typeset`box$, 
                    FrontEndResource["RGBColorValueSelector"], {
                    0, {Left, Bottom}}, {Left, Top}, 
                    "ClosingActions" -> {
                    "SelectionDeparture", "ParentChanged", 
                    "EvaluatorQuit"}]]]], BaseStyle -> Inherited, Evaluator -> 
                    Automatic, Method -> "Preemptive"], 
                    RGBColor[1, 0, 1], Editable -> False, Selectable -> 
                    False]}], "]"}], ",", 
                    RowBox[{"Directive", "[", 
                    RowBox[{
                    RowBox[{"PointSize", "[", "0.0055000000000000005`", "]"}],
                     ",", 
                    RowBox[{"AbsoluteThickness", "[", "1.6`", "]"}], ",", 
                    RowBox[{"Dashing", "[", 
                    RowBox[{"{", 
                    RowBox[{"0", ",", "Small"}], "}"}], "]"}], ",", 
                    InterpretationBox[
                    ButtonBox[
                    TooltipBox[
                    GraphicsBox[{{
                    GrayLevel[0], 
                    RectangleBox[{0, 0}]}, {
                    GrayLevel[0], 
                    RectangleBox[{1, -1}]}, {
                    RGBColor[0.5, 0, 0.5], 
                    RectangleBox[{0, -1}, {2, 1}]}}, DefaultBaseStyle -> 
                    "ColorSwatchGraphics", AspectRatio -> 1, Frame -> True, 
                    FrameStyle -> 
                    RGBColor[0.33333333333333337`, 0., 0.33333333333333337`], 
                    FrameTicks -> None, PlotRangePadding -> None, ImageSize -> 
                    Dynamic[{Automatic, 1.35 CurrentValue["FontCapHeight"]/
                    AbsoluteCurrentValue[Magnification]}]], 
                    StyleBox[
                    RowBox[{"RGBColor", "[", 
                    RowBox[{"0.5`", ",", "0", ",", "0.5`"}], "]"}], 
                    NumberMarks -> False]], Appearance -> None, 
                    BaseStyle -> {}, BaselinePosition -> Baseline, 
                    DefaultBaseStyle -> {}, ButtonFunction :> 
                    With[{Typeset`box$ = EvaluationBox[]}, 
                    If[
                    Not[
                    AbsoluteCurrentValue["Deployed"]], 
                    SelectionMove[Typeset`box$, All, Expression]; 
                    FrontEnd`Private`$ColorSelectorInitialAlpha = 1; 
                    FrontEnd`Private`$ColorSelectorInitialColor = 
                    RGBColor[0.5, 0, 0.5]; 
                    FrontEnd`Private`$ColorSelectorUseMakeBoxes = True; 
                    MathLink`CallFrontEnd[
                    FrontEnd`AttachCell[Typeset`box$, 
                    FrontEndResource["RGBColorValueSelector"], {
                    0, {Left, Bottom}}, {Left, Top}, 
                    "ClosingActions" -> {
                    "SelectionDeparture", "ParentChanged", 
                    "EvaluatorQuit"}]]]], BaseStyle -> Inherited, Evaluator -> 
                    Automatic, Method -> "Preemptive"], 
                    RGBColor[0.5, 0, 0.5], Editable -> False, Selectable -> 
                    False]}], "]"}], ",", 
                    RowBox[{"Directive", "[", 
                    RowBox[{
                    RowBox[{"PointSize", "[", "0.0055000000000000005`", "]"}],
                     ",", 
                    RowBox[{"AbsoluteThickness", "[", "1.6`", "]"}], ",", 
                    RowBox[{"Dashing", "[", 
                    RowBox[{"{", 
                    RowBox[{"0", ",", "Small"}], "}"}], "]"}], ",", 
                    InterpretationBox[
                    ButtonBox[
                    TooltipBox[
                    GraphicsBox[{{
                    GrayLevel[0], 
                    RectangleBox[{0, 0}]}, {
                    GrayLevel[0], 
                    RectangleBox[{1, -1}]}, {
                    RGBColor[0, 1, 0], 
                    RectangleBox[{0, -1}, {2, 1}]}}, DefaultBaseStyle -> 
                    "ColorSwatchGraphics", AspectRatio -> 1, Frame -> True, 
                    FrameStyle -> RGBColor[0., 0.6666666666666666, 0.], 
                    FrameTicks -> None, PlotRangePadding -> None, ImageSize -> 
                    Dynamic[{Automatic, 1.35 CurrentValue["FontCapHeight"]/
                    AbsoluteCurrentValue[Magnification]}]], 
                    StyleBox[
                    RowBox[{"RGBColor", "[", 
                    RowBox[{"0", ",", "1", ",", "0"}], "]"}], NumberMarks -> 
                    False]], Appearance -> None, BaseStyle -> {}, 
                    BaselinePosition -> Baseline, DefaultBaseStyle -> {}, 
                    ButtonFunction :> With[{Typeset`box$ = EvaluationBox[]}, 
                    If[
                    Not[
                    AbsoluteCurrentValue["Deployed"]], 
                    SelectionMove[Typeset`box$, All, Expression]; 
                    FrontEnd`Private`$ColorSelectorInitialAlpha = 1; 
                    FrontEnd`Private`$ColorSelectorInitialColor = 
                    RGBColor[0, 1, 0]; 
                    FrontEnd`Private`$ColorSelectorUseMakeBoxes = True; 
                    MathLink`CallFrontEnd[
                    FrontEnd`AttachCell[Typeset`box$, 
                    FrontEndResource["RGBColorValueSelector"], {
                    0, {Left, Bottom}}, {Left, Top}, 
                    "ClosingActions" -> {
                    "SelectionDeparture", "ParentChanged", 
                    "EvaluatorQuit"}]]]], BaseStyle -> Inherited, Evaluator -> 
                    Automatic, Method -> "Preemptive"], 
                    RGBColor[0, 1, 0], Editable -> False, Selectable -> 
                    False]}], "]"}], ",", 
                    RowBox[{"Directive", "[", 
                    RowBox[{
                    RowBox[{"PointSize", "[", "0.0055000000000000005`", "]"}],
                     ",", 
                    RowBox[{"AbsoluteThickness", "[", "1.6`", "]"}], ",", 
                    RowBox[{"Thickness", "[", "Large", "]"}], ",", 
                    RowBox[{"Dashing", "[", 
                    RowBox[{"{", 
                    RowBox[{"Small", ",", "Small"}], "}"}], "]"}], ",", 
                    InterpretationBox[
                    ButtonBox[
                    TooltipBox[
                    GraphicsBox[{{
                    GrayLevel[0], 
                    RectangleBox[{0, 0}]}, {
                    GrayLevel[0], 
                    RectangleBox[{1, -1}]}, {
                    GrayLevel[0.5], 
                    RectangleBox[{0, -1}, {2, 1}]}}, DefaultBaseStyle -> 
                    "ColorSwatchGraphics", AspectRatio -> 1, Frame -> True, 
                    FrameStyle -> GrayLevel[0.33333333333333337`], FrameTicks -> 
                    None, PlotRangePadding -> None, ImageSize -> 
                    Dynamic[{Automatic, 1.35 CurrentValue["FontCapHeight"]/
                    AbsoluteCurrentValue[Magnification]}]], 
                    StyleBox[
                    RowBox[{"GrayLevel", "[", "0.5`", "]"}], NumberMarks -> 
                    False]], Appearance -> None, BaseStyle -> {}, 
                    BaselinePosition -> Baseline, DefaultBaseStyle -> {}, 
                    ButtonFunction :> With[{Typeset`box$ = EvaluationBox[]}, 
                    If[
                    Not[
                    AbsoluteCurrentValue["Deployed"]], 
                    SelectionMove[Typeset`box$, All, Expression]; 
                    FrontEnd`Private`$ColorSelectorInitialAlpha = 1; 
                    FrontEnd`Private`$ColorSelectorInitialColor = 
                    GrayLevel[0.5]; 
                    FrontEnd`Private`$ColorSelectorUseMakeBoxes = True; 
                    MathLink`CallFrontEnd[
                    FrontEnd`AttachCell[Typeset`box$, 
                    FrontEndResource["GrayLevelColorValueSelector"], {
                    0, {Left, Bottom}}, {Left, Top}, 
                    "ClosingActions" -> {
                    "SelectionDeparture", "ParentChanged", 
                    "EvaluatorQuit"}]]]], BaseStyle -> Inherited, Evaluator -> 
                    Automatic, Method -> "Preemptive"], 
                    GrayLevel[0.5], Editable -> False, Selectable -> False]}],
                     "]"}]}], "}"}], ",", 
                 RowBox[{"{", 
                   
                   RowBox[{#, ",", #2, ",", #3, ",", #4, ",", #5, ",", #6, 
                    ",", #7}], "}"}], ",", 
                 RowBox[{"LegendMarkers", "\[Rule]", 
                   RowBox[{"{", 
                    RowBox[{
                    RowBox[{"{", 
                    RowBox[{"False", ",", "Automatic"}], "}"}], ",", 
                    RowBox[{"{", 
                    RowBox[{"False", ",", "Automatic"}], "}"}], ",", 
                    RowBox[{"{", 
                    RowBox[{"False", ",", "Automatic"}], "}"}], ",", 
                    RowBox[{"{", 
                    RowBox[{"False", ",", "Automatic"}], "}"}], ",", 
                    RowBox[{"{", 
                    RowBox[{"False", ",", "Automatic"}], "}"}], ",", 
                    RowBox[{"{", 
                    RowBox[{"False", ",", "Automatic"}], "}"}], ",", 
                    RowBox[{"{", 
                    RowBox[{"False", ",", "Automatic"}], "}"}]}], "}"}]}], 
                 ",", 
                 RowBox[{"Joined", "\[Rule]", 
                   RowBox[{"{", 
                    
                    RowBox[{
                    "True", ",", "True", ",", "True", ",", "True", ",", 
                    "True", ",", "True", ",", "True"}], "}"}]}], ",", 
                 RowBox[{"LabelStyle", "\[Rule]", 
                   RowBox[{"{", "}"}]}], ",", 
                 RowBox[{"LegendLayout", "\[Rule]", "\"Column\""}]}], 
               "]"}]& ), Editable -> True], TraditionalForm], 
          TraditionalForm]},
        "Legended",
        DisplayFunction->(GridBox[{{
            TagBox[
             ItemBox[
              PaneBox[
               TagBox[#, "SkipImageSizeLevel"], 
               Alignment -> {Center, Baseline}, BaselinePosition -> Baseline],
               DefaultBaseStyle -> "Labeled"], "SkipImageSizeLevel"], 
            ItemBox[#2, DefaultBaseStyle -> "LabeledLabel"]}}, 
          GridBoxAlignment -> {"Columns" -> {{Center}}, "Rows" -> {{Center}}},
           AutoDelete -> False, GridBoxItemSize -> Automatic, 
          BaselinePosition -> {1, 1}]& ),
        Editable->True,
        InterpretationFunction->(RowBox[{"Legended", "[", 
           RowBox[{#, ",", 
             RowBox[{"Placed", "[", 
               RowBox[{#2, ",", "After"}], "]"}]}], "]"}]& )]}
     },
     AutoDelete->False,
     GridBoxItemSize->{"Columns" -> {{Automatic}}, "Rows" -> {{Automatic}}}],
    "Grid"], ",", 
   TagBox[GridBox[{
      {
       TagBox[
        TagBox[GridBox[{
           {"\<\"China\"\>"},
           {"\<\"2019-12-31 to 2020-11-25\"\>"},
           {
            TemplateBox[{", ", "\", \"", 
              RowBox[{
                FractionBox[
                 InterpretationBox[
                  StyleBox["\"1\"", ShowStringCharacters -> False], 1, 
                  Editable -> False], 
                 RowBox[{"d", "+", "m"}]], "\[Rule]", 
                InterpretationBox[
                 StyleBox["\"10.326\"", ShowStringCharacters -> False], 
                 10.325866757068336`, AutoDelete -> True]}], 
              RowBox[{
                FractionBox["d", 
                 RowBox[{"d", "+", "m"}]], "\[Rule]", 
                InterpretationBox[
                 StyleBox["\"0.002\"", ShowStringCharacters -> False], 
                 0.0024021347879129387`, AutoDelete -> True]}], 
              RowBox[{
                FractionBox[
                 RowBox[{"r", "[", 
                   InterpretationBox[
                    StyleBox["\"0\"", ShowStringCharacters -> False], 0, 
                    Editable -> False], "]"}], 
                 RowBox[{"d", "+", "m"}]], "\[Rule]", 
                InterpretationBox[
                 StyleBox["\"2.348\"", ShowStringCharacters -> False], 
                 2.3483597031073082`, AutoDelete -> True]}], 
              RowBox[{
                RowBox[{
                  InterpretationBox[
                   StyleBox["\"1\"", ShowStringCharacters -> False], 1, 
                   Editable -> False], "-", 
                  FractionBox[
                   RowBox[{"d", "+", "m"}], 
                   RowBox[{"r", "[", 
                    InterpretationBox[
                    StyleBox["\"0\"", ShowStringCharacters -> False], 0, 
                    Editable -> False], "]"}]]}], "\[Rule]", 
                InterpretationBox[
                 StyleBox["\"0.574\"", ShowStringCharacters -> False], 
                 0.5741708569275747, AutoDelete -> True]}], 
              RowBox[{"b", "\[Rule]", 
                InterpretationBox[
                 StyleBox["\"0.050\"", ShowStringCharacters -> False], 
                 0.050021334055846106`, AutoDelete -> True]}], 
              RowBox[{"population", "\[Rule]", 
                InterpretationBox[
                 StyleBox["\"1433783692\"", ShowStringCharacters -> False], 
                 1433783692, Editable -> False]}], 
              RowBox[{"popweight", "\[Rule]", 
                InterpretationBox[
                 StyleBox["\"0.187\"", ShowStringCharacters -> False], 
                 0.18692803103045616`, AutoDelete -> True]}], 
              RowBox[{"totinfections", "\[Rule]", 
                InterpretationBox[
                 StyleBox["\"91758.000\"", ShowStringCharacters -> False], 
                 91758., AutoDelete -> True]}], 
              RowBox[{"infweight", "\[Rule]", 
                InterpretationBox[
                 StyleBox["\"0.002\"", ShowStringCharacters -> False], 
                 0.0015323678771083649`, AutoDelete -> True]}]},
             "RowWithSeparators"]},
           {
            TemplateBox[{", ", "\", \"", 
              RowBox[{"k", "\[Rule]", 
                FractionBox[
                 InterpretationBox[
                  StyleBox["\"1\"", ShowStringCharacters -> False], 1, 
                  Editable -> False], 
                 InterpretationBox[
                  StyleBox["\"10\"", ShowStringCharacters -> False], 10, 
                  Editable -> False]]}], 
              RowBox[{"\[Gamma]", "\[Rule]", 
                InterpretationBox[
                 StyleBox["\"1000\"", ShowStringCharacters -> False], 1000, 
                 Editable -> False]}], 
              RowBox[{"addedconstraints", "\[Rule]", 
                RowBox[{"{", 
                  RowBox[{
                    InterpretationBox[
                    StyleBox["\"1\"", ShowStringCharacters -> False], 1, 
                    Editable -> False], "\[GreaterEqual]", "b", 
                    "\[GreaterEqual]", 
                    InterpretationBox[
                    StyleBox["\"0.050\"", ShowStringCharacters -> False], 
                    0.05, AutoDelete -> True]}], "}"}]}], 
              RowBox[{"supportwidth", "\[Rule]", 
                InterpretationBox[
                 StyleBox["\"3\"", ShowStringCharacters -> False], 3, 
                 Editable -> False]}], 
              RowBox[{"M", "\[Rule]", 
                InterpretationBox[
                 StyleBox["\"3\"", ShowStringCharacters -> False], 3, 
                 Editable -> False]}]},
             "RowWithSeparators"]},
           {"\<\"\"\>"}
          },
          DefaultBaseStyle->"Column",
          GridBoxAlignment->{"Columns" -> {{Center}}},
          
          GridBoxItemSize->{
           "Columns" -> {{Automatic}}, "Rows" -> {{Automatic}}}],
         "Column"],
        NumberForm[#, {12, 3}]& ], "\[SpanFromLeft]"},
      {
       TemplateBox[{
         GraphicsBox[{{}, 
           GraphicsComplexBox[CompressedData["
1:eJztvXdcVMm2Ntw6BhAD5gTYKJgDBkwYHkBARckZhCY0qRvoZE7tqBhGHXTM
sUVFxYQZcyuiYkQxjbHNYsQ4Zl/O3bVOu3cfz3fO+d753bn3lX/8Pa6uvfba
VbWqatVTq2xj0vykZUUi0cIqItHf/uX+Snq/xdB4r64Bvdh/QMT7MxNgS8zJ
i8/zHtKP/b6WQF4P45d4zlAPdWdyK4FcLMCNBdhOgJsKcHMBbinArQW4rQA7
CHB7Ae6AaQ6/r7n1thl7/44CezsxPJxhR2QVj3vXavAAhjvDrYuDYy+3UQx3
Qf3pGwordB7BcFccn/u6TN0WKoa7wWZv0cAjvSYz3B2+NZ4Psl85m2EnzKh7
um5z8TKGe8DyyYRnn5MzGe6JjQ+yHrQfv43hXhANszYb3mwzw71xIP11LiJI
Dig+7GvZrtVODmuBKa0X1Fk/PpfJnWG/ru+toV77mdwZtRquk+1T65ncBW3t
9I6eJYeY3AWvZ+TV/WMUwyJXNOmZXjXuax6Tu2L9sDPauHHseaI+EG8ZVi86
/iCT94G75dRrxY33Mbkbfqu+VfNuN72fG5KbjW26dQvJ3aG+FBxnOYrk7rBb
sqH+9bL0/h6oklZDP8d6B5N7oMfciv6OI8j+voho/Dzro2IWk/fFlw/Zv1te
Wcnk/bC2/dYKqwJWMHk//K650XxE36VM3h/Br4616JE4gcn7I3BI0MeiBvOZ
3BOGx47btjj8xuSeEHdzH9V2GtXnAMQ1+lqm78kZTD4Ac2bYr5CYkXwgUkZ7
fjpyfSGTD2TPG8/kXmg1ZtK9V0eGMrkXGj9+f3yixxAm94YkPahP9oPBTO6N
ERpsu1M0lsl94C1xqnb6IWt/8MG9BhHtVd2i2e990GRHbvbc3yUc1vtg06hq
NRe+HsjK++JrUblxe3cGsvK+SLqb2avFe19W3hcS39p2e4b7sPK+gv7hx5fD
D882FHsacv1YeT8sfaJccrM+6fdj78eeL/Jn5Zkc/pj2cd7kl5OZPVp/qIY6
hM4bFsvK+8Nrzqh2+4ISWfkABDev1L/VRdZ/QTiJlQ9Aq63Hyt/plMLKByCn
xvRze+qpWflArB77defABUpWPpD//bWBuLa3WpdXzdj31weiVT/3/HKh1N+D
kFttSRszTRorHwTO/8ax8kHse7Df64OY/0hm5YNhljBrUcsuCax8MPv+VH/B
KIrM66Gpw+zRB2Nkpf3q8u/Y80Uh7PsqWHkB1oYgd1WDpy3ms9/rQ/C0rnza
/tnse4hC4X5qw+uoJLI/lD1fw8qH8r+PPpTZH8PKhzH7GEYYq88MVj6M2RfM
yodhadDr6/ve9Gflw5m+Pqx8OPPX7PfacP74ow9n38eZlY9gv+/Cykfwf6+N
YO29JysfwcrbsvKDWPvyZ+UHsefVZeUH8ccP/SCB/kj+8xApKC+Q6wVyURQf
Q4C1Uax8e1Y+CiLen4Rvr1jC75+QsOdV5LBEwr53J/Z8Cf/5Ogn7Xm2YPgmr
r+4cNgh+L4rmf19xNP/3iObbIxFgbTT/e+oEcn00//sZoln7AtMfw7dHHMO3
FzH88pIY/vfTxvDnA7oYgf0x/O9pEOgTxfJ/L44V6I/lv68klv/9tLH876UT
PE8fK7A/VjCfieM/XxzHfz/E8b+vJI61l3imP471b+ZvdHECfx3H98+GOPa+
YUy/lI/FUvb8IKZfyh9fJFL+99RK+f5dJ/i9XsofrwxSZh/Nb+P545U4nu9f
EM/3L5J4/vijjed/b128wF8Jyhvi+fUlSuDrEycI/FkCfzyUJLDxwpvpT0D1
D412zN8RwvQn8MdvfQJ7v0FMfwIbP+j7J/J/L07k+3sk8scjSSL/e2oTkeRl
P7biBTnTT3IaLwXYkMjG32FMfxJ//BMnobHY6bFmu4zpT0Kn6rVFMe5sfJaU
/v5KeJX6Fdj8WZuEadIGBYVxo5n+JLy8Vq1g2UEt05+EyyFrFvTZPI7pT4J0
+6iDSSU0f0qG89JJQ3UShsXJ6N++9qyqBjafQzKbD0xh+pPxNvt9VutabP6k
TWbtnenTJbPxkb2PPhk906I/GILZ+G9IZvM7Nj6KZHAv+7yW9yU2XxDLWH2y
7wMZ6w9MLpGx+mLjqbYUey/xjV7N5DqZYL4hY/1ByvTLoLy1ZcHggFSmX86f
L4nl/PkF5Pz5kkTO+gvpl7P3ZXKdHJ2uFd1UXab5lpzfPg1yfnsUpfDnA+IU
1r8jmP4UdHIPEvtui2T6UwT9L4X531CmP4U//utT+P7EkMKfb4pSwVvvilP5
5ZHK9zeSVEH7F8h1qXx79al8fYZUwfoxjf97cRq/fyONPz+RpDF/58r0p/Hf
X5fG9yf6NP73MqTx/aNIwX8/S4XAHyr444GDQjDfVvD9lY9C4K8UfP+uUPDH
E62C/74ZCv58QKfgz09yFPzvpxfICxX872EQ2FeiEKwflBB9+2epZPN91j7F
Sr4+ByW//qHk2+uj5D9fouS/n0LJfx+tQF+Gkl8/OiW/PeQo+e1dr+R/v0Il
f3wzKPnje4lSMP6q+PZYqvj9RawS2K/i64eKtU8PZr+Kb59ExbdHoeK3d62K
338yVPz5tE7Fb485KvY9opj9Anmhil8fBoG+EsHvRWo+tlQL/JGab5+Dmt++
oOb7Cx81X59E8HyF4PdaNf/7Z6j5/Vun5veHHDVE3/7p1YL2r+bXt0HN778l
gt+LNHz/Yqnh90+xRlD/Gv73gAD7aATzVQ2/PSg0/PmSqKT3/ZmV19YKZ/VZ
+kT3BwuPHlvJ5iMiMxyt7Ohjfp2NJyJLBEVUPPQ0ks0/RbWwbdGcYNdObH0r
qoe8ZyuHt0lk8xGRFewfyaus/YmtZ0VirGg90dnMktbfjTG7e/WVEdE0HtvB
8crZXx6IWDxF1BRuNZ9ENntP8b3m6J7okvA1kI3vopY4EP7xhHIWG/9FrfGq
Vv3H43f/zHBbHLW2n1XQaiLDDqgxs6/Z4+eTGG6P+9vSzx6s/gvDHfD7JavW
g5eweJCoI6b3zbf19JnJcCc8fnrDutEcFk8SOeJyL9XiRfZzGe6MkE56jdxi
AcNdkK7r9SbCdzHDXdH1ZkpU+bI6hrtBdjDBr1p9ih92R5BcbfV4MMW/nLBx
znObnbarGe6BgCNbuh1oms1wT1Qtkz44O2MDw73wqGfFnl47chjujc1nEl7u
vruFYWDUmtTfpwRvZ+0fKG5e7LL3E4vfiZyR/Tl5Wd7O3UzujKnlq1VeHknx
Phc0+vlliUh/gMldUK7ylDUXzlM80hWRfug3ajTFE13RuPjG/gWnGRb1ga5D
1rHTecZ44+WE9yP0cSR3gzZA8b56IXue1g09M9vm1rOm57sjbdKT+PxzFA91
R726Qeg2md7PAy8qxi5d0n4vk3sgusDut85LmT2ivjA0WnBrZhaLT2r7Alu6
2o8ZwOKTon6o6rb+ZPdZW5m8H2ZUupZfeR59z/6l/WHgtqVd1zF5f7h/GG2r
qZDF5J5ot0p+p+z65UzuiYTPn3u28qL6H4DlRUOqdnzI2ot2AGL6V2xxqTq1
p4EonLl9hV0wxV8Gov/O6bsSNk1jci9Yy5b5vBjH5sNaL6QkJsot96QzuTci
Oo7v+NqC4qHe8Hc+9OF9CJt/i3zQZNoFn600P4YPDrXccuLIWzbf1ZbirDkV
tj9j/VHvg0fLMnfaa9l8U+QLr0vvrR57svUEfHHt7MWGoXo2/9T6Ys/UUXlS
fzbf1fsifubIDvuKKd7khx1zdz26HMX8C/xwAdlnN09j8xmtHz5WvZxx0MMY
b0Tl3dVPyxgW+UN74fD4M5eN8cbix5d019UUb/PHWp8hDopmTJ/eH7/VNJgf
v036A1D1vMWZ8guZP0MA2iRo0p+6UrwvAJpem5Y3vELxtgCIpO03nghl9ogC
sfjm3ntjDjKMQGScW9z8hCWtxwORubLy6rb9GNYH4nKr5YvbyclfBqGL7cg8
yUiGEQRFitfbacOofBBGTwz4ZaiUygdhi/OwMZZ9qHwwGlQq0PavQ+WDYV0x
J+r1dfY+2mAcqNbn8fLF9P2D4SzfO2Mi1YcoBAcHFJU/9RO9fwhWXtm6MHkj
2R+CRg41rGsHGOON7TvFil3ekP8PxY6UWzc9Z9H3C8X4MYcjUlsxrA1FcPgW
v+d6+v6h0Cf1umfjb4w3bhvUql6P21T/YZgouegyI5XqLwxOEyrkqd5R/Ydh
RFJoZpKW6j8cKeXWfChXkeo/HOPPeFTPqM/GL204zmsudg62Y+sVfThGXzpl
2ORA650IZPQb+Wk+aH0TgRlXNop2B4az8hHw9N4yJFHJ5mf6CBTPqLH90Gw2
3xINwmyHG+IsPZtfYBDK2jfZt+0NzScGQaNtVDOsE61/BuGnkA9LLo9i8zlR
JL76vbk24AzF6yOx6lyhfmMrhrWReP65++f7M9n8Rh+JuKJ9Sw+XoXhJFJ4d
tHn400iKd0ah0vt1A4I/U7w+CoG5iSPiJzOsj4J4w61pZxsyLJLA2zdjaaed
tL6QILaC260WYQxDgg+TV27xLEfzZwkcail7d95O82UJbqc62k2VM6yTYOlk
Q7vHLWh/QYJZ40/8ZnGFzZcNEszY1rW4kYxhUTQS37vvn1SBYXE0dI4rfs5b
58X0R+NLwXTLqDCGJdHwS/n4paQ6w9pojPslx9XqHJuv6aJR1sLh0fSFDOuj
kZ1xJ+1LMsWbohFavPukgyvtl8TAz/aCw/PGDItjsMh82e+VKtF6IgafAvov
iXpH680Y1E7te+rMU4p3xcDaPTGlzyNab8bgqCri+CaS62MwzuVlocU7Y7xx
65Qdj4PNSX8sfPrsWbHAlvTH4pXl11VXQfpLscqmVscEhiWx2PC63MY9s2m9
G4sDW+c3XFxA9seiT8eAvmUrsO+jj8W18i2LG/dn2BALx2p9h3Sdy7AoDktn
TvVLf8SwOA4bu9pNCPag9W4cnBsMOv91PcOSONxQ+6ieVqH6j8P1yObP7ftT
/cfhgOXSclG/UP3HYfYO78VFZ2m9HYdcme/wPGua70uxf6OkjSaN2p8UI2qL
7nc9Su1PCtHaNa8U9rR+lcJxxvDcSVOpfUsxsMKb1DdvGdZJMfucenAvGesP
eikyvc8Wv3rAsEGKy2anOmxNMcYbT/sObtH0M8Ub4rHdx3dJmXnUH+PRK2Bw
48o9WH+VxOPXWxaG+k8Z1sZDd7f8oUrrWP/WxWNwSX7+iSEUb4jHUVnsqkBf
5i8M8VC1VWmznWi9l4Cvw2I9izozfyNOQOXbnp9vupI/SoDNyU7bb8YyfyVJ
gGxpC8+785g/0yZgfaF0+TsD83e6BNT79UO/yjrylwlwftPEok4486eGBCz7
XGz7xZb8byIeHFrQts4bWl8l4sLs8+lzzpM/T8T2Re+8Z+uN8cb6S4cOrrCL
xpdE7Iizrbh5Hxt/dIlo0d+5nc1ptv/1t3jjGo8Ts4vZfMCQiHbpjb9WrUb7
ZUl4FtXOv01PFl8UJ2FN0ef+DVRsvYAkdKkvLzN7HZtfSJKQ6VS75p37LF6m
TcKJ6l8NiZZsPaFLgvXYi29uZTOsT8JFQ91tp8HmK4YkvH82YM/1MzR/Scah
BlajZgdSvC0Zn8cvGRl+hvZfkzF1Vu3fZndn+4uSZNQ70EGUO5thbTJyh3aL
UV5lWJeMwuZrWudXpvlSMnKOnxzSvBnDhmRsF7etvaKFMd448Y+abua1GBbL
sHTlrIBD99nzIMPc1kfcT2aSfhmC6qZKN/Qj/TJofwuAx3X2vjoZBpa1GnYg
ivYnZchf0vniiCKyX4YmQ9+8quFE9ssx5uGRMKcF7HuJ5ThZvoK08y3a/5Sj
nEP7w1mT2PeWyNFo9Pap51qy+tDK0em1+XzbM6z+dHIsslOMUgxj9auX4w+/
gVn2Ldl60CDHuaRmkeYPWPsQpWDU2D4TPDaz9iNOwTZ/2bSsqTQfSUHNBm13
p2qo/aWgxtvrLWVpNL9IwbDa1Wc9HMnary4F4VkNep+j/Q99CtJrTmhx5hjt
d6RA5pL9rL8ZzR9S4Xz9aePam1h/EqdixOewhHAZ629IRerOcU5TqT9KUhHo
NUG605HmB6k4GXhi6/verD/rUrH9ZcPFyRKKB6Vi2Is9bR3nULw1FbHS8umZ
15i/EKXh7vW9c6s7MixOQ8OR9VI+Lab9ljQErEyxfleD/E8aGjetEa2fQ/OD
NAxJWTG/rR3Fp9KgiNhs3XkfzRfSsD7lVeSTKIo/pSHj0k/uYyzI/ynQeE1w
bLMDzD9aKtBWd7RjpxEMixV4YVdwqmIPhh0UCHHuklm7HM03FEjZ0ebErbMU
b1Pgj083L5RZZYw3dksPuFh3NMMKBZ61s5hyNpT8twK/Zo5vdqs7wxkKvJ5m
Pt1cTP5cgREdVibVMGc4R4Fou/puJ96w8UGvwOFcnWXV+xRvUiA9wKn3zt8p
vqpAbugN39WFDJco0KnDFRv9cWO8sZzt8zr3abyxVOJ0mG+06BiNR0rMvXiq
7Tv6vYMSAx4mzdlDz4MSkhWO9XqQPh8lSobOPph61xhvrAbdCveXFG9SIney
60/7y5L9StzrEtXobG2yX4mBn3beH9OK7FeiZcA5m+OuZL8SZj3uvs+NpPmc
Eg2btojzH8VwoRInfY5uWLmY4m1KjLiTLz1wgOESJTo/3t53zz2a/6kwt9vO
dVurUv2rcHBG8i/Hu1P9q9Duup+LfTLVvwpfJ/b+8mwx1b8KfuZDXAKLGPZR
YUCfmQXTq7D2JVHhp4Kd3kWeDCtU2H5su1PiDIb/Fm9cH1l39gWGM1SofdH5
42pbas8qOD7v//CDiuEcFdT6XgcfF9B+ogpRbfyz7zRl/aNQhTvHal0Jnkr7
Cyq4LGvz6chrhktUqHK+96098dT/1BjwNq7SaQPDlmpUuOh0cHUsxf/V6Htk
3bayJQw7qOHu9GrX2nSKt6qxvHHRpVHNWf/3UaN+/QNzFRcZlqgRKh5tmTGT
+QuFGrP6OAyuGM78ibb09x8HO1v9Pd6sxso+4w52tGH+SKdGiKTPgMsN2Pie
o0by6p8u3qhN47saCY7PykevZbiw9HmaPR8+9KXxXg3bDWu9Tr9huESNZRma
SnU30/ivwdCTJRvajGL+1FID2YLkMZNCmL8Va1DVym7UPg/mjx00mGXb4/MM
T1pvatDCwiHqrpT5cx8Ntg/fe/fCfNqf0qBk48m+G+8z/6/QQB6yduILXzZe
aDUYOLt1a+l1Nt5naHB119Chdaex8UangU9x7JOtDmx8ytHA0LyM+SQHGr9K
eov4f+BDU34kH5vyI/nYSoD///MjefHj/4AfyS9vyo/k444C3ElQ3lEg78zf
bxB1YfvPNF/pKvh9N8ZHo3hud9ydcEPpU5v4lU4C3ANJ9e9G1kugeGtPAe7F
9jeJb9kbZh18RzoVULwVOJJwekKwmPHxtMBS2637Tk+aw+TOWHcnPvBTNYa1
zqh84n3X3zcwvp7IBZm7w0fK5YwvqHXBnHer7/S6S/xBV2YPi8dqXWF14caN
sbVZ/E7Uh+ln8VhtH2w5DNua5yk+64bRe5WHIray+J/Wje2Xr2Vyd4HcXbD/
7oGsrFWWmXtYfFHrgRbzZg3ZsITijX3Rd1tmbNasNUzeF0Ouznvr9pzijf2w
NTF0zRlXKt+P7R9TfLg/XrrPMh+zxBivbOPg1MnzZ3o/T/7ztJ6oVrOVh990
4qsOgMMwucvhaPo+A9j7E79yIL6auS9fZ8/i59qBrP0Qf9ILM6O+2i//SvXj
xZ7H4psibxS1+Nlq4hriZ3qz9jqdyX1Q+3W5mkm+rD3AB8dFQ13elGNyrQ9r
byw+qvdh9k9l5X1ZfbB4KXxZ+2H7AVpfPh9T78ven8VPRX78/gA//v681o/f
3vV+gv7hz69v+PPlWn9mL/EV/Pl8DVEAf78eAQL+jwDrAwT6AwV8gkD+87SB
gvKBfD6gKEjABwriy7VB/P0zveD3omC+/0Gw4P2DBfzKYAE/IUSgP0Sw/x8C
0bd/eoFcFCrYLw7lv482lP98fSj/eaIwQfkwvlwbxn+eXiAXhfMxBFgrwHoB
FkUIyguwVoD1AiwaJCg/SGC/QK4XYFGkoLwAawVYL8AiAd8RAqwV4H/Aj+RB
sQBDgCUCrBVgnQDrBdggwKJogX4BXxICuUSAtQKsE2C9ABsEWBQj0C/AEOB/
wI/k6xdgvQAbBFgUK9AvwBBgiQBrBVgnwHoBNgiwKE6gX4AhwBIB1gqwToD1
AmwQYJFUoF+AIcASAdZKBXwagVwvwAbB70XxAv3xgvYnkEsEWCvAOgHWC7BB
gEUJAv0CDAGWCLBWgHUCrBdggwCLEgX6BRgC/Hd+JPk3gVwn4E/qBXKDoLwo
ScCPThLoF2BJkmB8Esh1gufpBdggKC9KFtifLJgPJPPLS5IF+gXldQK5Ppk/
HhsEcpFMwEeSCfTLBPoFv9cK5DoZ/330Mv58wiB4vkgu0C/gL0Igl8gF9S/n
26OTC/QLsEHwe1GKoP4FfEak8H8vSeE/TyvAOgHWC55vEGCRgO8oThXoF+C/
8yPJfgHWCbBeUN4gkIvS+O8rFmCkCewXYG2aQL+gvF6ADQIsEvARLRWC9xHI
HQQYgt/7CLBE8HuFQK4V4AwB1glwjuB5eoG8UCA3COQlAvwP+JE8LBZgBwGG
APsIsESAFQKsFeAMAdYJcI4A6wW4UIANAlwiwCIVH1sKsFiAHQQYAuwjwBIB
VgiwVoAzBFgnwDkCrBfgQgE2CHCJAIsEfENLARYLsIMAQ4B9BFgiwAoB1gpw
hgDrBPgf8CN5uFCADQJcIsAiDR9bCrBYgB0EGALsI8ASAVYIsFaAMwRYVNJ7
6ZQO7vPH0XkSEao6zs3Zmk/+0wy2MT0tzHfTeSdL2DWxjBlwyoXhWrjuuTtk
op0bw/XQt6jVuZXHGJ9TZIWlqz2HFubReTsxrI/d3znNlvbzG6M48trgIX8Q
n94ONv73FsRZs/i8qCkKXTfO/zyV+ObNUTfIID7bj8W3RS3xNqrGu51xLF4t
ag3vvHkrvzxg8WhRW9RP3yY5riA+qAMe9t6v0+UQH6g9LjU9fyulB/GTOqC9
ovUwNxvig3aEobn31vHRxAftBL9Lb7OHmVN8whGOObMXasTEB+2MQy4zHulH
U/yxC3I+OJVNbUl80K7ouuTSkg0OdH67G64sfzG5ymLig3bHlinbl17dS3xQ
JzyIqrqm3xPig/bAoY7uS/fHER+0J260ra472I7ij71w+Pa1cfVCiA/aG4Vl
Zu5/Xkx8UEByuKbzxOEsHqUF3hrKLcvSE3/PGU9/SyvXbyDx+5zRpEPKJ70V
8UFdMH1/jNcFO8YH1LogO/2ZvbU/nSd3RcADnz6F7sQfdMW09OX15FeJH9oH
YbfjDj4PNsYjQ7qs3jBvwyomd0O/V4ulIwqN8ci4+59OTt5D/FF3vLonSpmc
SvFEd9g1x8u8ZwyLPNBoxxvtBVcWH9R6INcx0+KkguKFfdG0Tr0+t9Uk74vI
rAqjizxI3g/JBaINZg/p+f0wzrKh1Swfen5/1DLf1f24lr2Ptj8OLsrf126M
kT85fff6L3lBzB6tJwzrF9mI61G8dQCsqvYqUp5m30M7AC0+eobMmEDx2oE4
q9euzneleOVALFO4OC9pQvFeLzi3z23Z4s4iJvdCydAb9kuPUv14o1v+sKMn
zsxjcm+oiqa9KHhH8WYfbHG7WjOgN4tvwgftHoVUjl9O59d9UP1J6IBCa9Y+
9D5ornyTMinhV1beF1Y1onqJ81m8Er54+/OEblX9WbxS64vJVbTpdSxZe9T7
ovn9FcO+fKD26ocZR95MDKlB56P88HrF76cUAax9a/3gkOo+2fUAnb/yw8DH
lSdUXj6GlfdH08FtLZQWLF4Jf3h+6NVQmcv41Vp/1OtYcfS6TNbf9P7YbPmk
1eHD7DyTKABh1ecP0taneGgAhlQYZ2NYROe9A9DO3npRcw86b1wq99zY9lkd
YzzScnaZrD5V2X4PAuGueRth15z5B20gxCcG9TmmIT5BII6+Myvj+IzOiwdh
yLzAdbV/pfPWQUiKg9t6PyN/ctokh135nYj/GIQPulWV17en89bByHNrEmTl
TnyXYPS4vinXKY3imcF4X/Rq5S/ZxCcIht5+Yssbb4g/EILJVguW9/Mm/mEI
etmvX++aTPzDEHwq32jFDU/iH4bAal34y9Og9UwoLjYbHXncnfg+oahn3vji
0XDiF4RizoRa/m9HE/8wFOMWjQnIXUf8wzB8yor+fdkd4h+GIce/W7tEOzrP
EYa4Wa1zX8qN57VzneM93PZSPDYc59a0L5pSndYP4TgqbrOispz4BeGY13H6
oi4niE9Q+vvB6+JntCX+QAT6V/P02DuH9oMj0PbO16HTRAxrIyDb5lvmTirt
V0dg/rzI8TsMtP8+CGKH/Zcsgmg/fRB801ave3Ga+GWD0MXVr2CUJ/HJBsGm
eO3zKfOIPxiJrnNnZOQvI75gJKreKxl5dROtNyLh+cvq5DdHiY8XiQt7pYbO
Dz1Z+Si4dz0Zs8eSYUThQG8H7RxnNr5qoxDW3vPw6RF0vikKp23t5yXs7cvK
S3C87SBZcAWGxRJ4DX7cY3oInceQIKLnOMeSLex8h0QCpcdElaQ2nWeXYELy
nRs7x7LxXieBjTSw84kX7PyWXoLhxebnkmV0XlWC9AFmt2OfsPMoomhk/u6i
G6dhWBwNl23L7k7/iWFEo8S/5KLvAja/kESju+ejSXMdGdZGw3psN7X9ZeN5
bdUYmVmBlmF9NLw3xVgMbMewIRqWYSs+jrljPK+dp7aJb7uEzivHoLiDq1mb
CIYRg8Cc9U+9xHT+pBRP9Ui+cK430x+D+n73nbamMqyLQc+VZds8r8mwPgZd
/HWF7od6Mf0xCLF5MW/0cIZFsQiKXpQX0Y1hcSw6/BQj3VqGYcRC6xnQP+gc
xSNiMX5atlS8jtbDsSjv9fjCy19oPRoLx7LZ3ts1tF6LRZ8pjs2CpLQ+i8Uz
i48Djw+i+VwcjsTld6kSSfGAOGz03ljFNp7Wm3HItt64r+oQ0h8HB5eUJven
k/44vJ/kUXf/BtIfB/0NqWbbBdIfh98MvVs/K0/2l5bXfpo5rxfZL8UfG2Km
3h1L9kvxRnforuVxsl+KI5eP2MRYs+8pkWKtSLaj+Qj6/lI4KL4GHzTQ95ei
46mX5ieas/rSS9FmYXj2r/F0fkmKIY3dU16upfqPx1Wfp669X1H9x6OrR/2Z
x11Ye0E8blU/H/FiPp1Xj4f1DXv7Bm/pvGE8rg072Hl7GGuPuniY12lwrsdR
hvXxaCMqkjn2YO3ZEI9zvjjaZje1/wQ4BSy8uN+Z9Q9xArLsO0T/UmQ8r91y
9MIdvRWsf0kSMMKlx8aMetT/EpAn3VDL6RTDugTUGLUOZX9l/fdv57W3dbfY
GMn6t6FUnnBmollPOi+aiOId5+5eaUnnxRNxU7u22qPm5E8SMat872YvuxB/
OBEFnv1nLQ8xnteeWpQ2+7dfmP/SJcJsVHtlv7PMv+kTMTDv6mfLOcSfTYTD
mJMdm3uS/0zCb1auNsWVmH8VJ+Ftnfxn7c8zjCTUXXRJmZvF/LEkCQGhde/8
9DPxb5IgTij7c7yU+DZJGHvw4cu33rT/lYSXylljpoGNH4YkxC9ZOWCXI60X
kjH00OSMw23YeCRORmZxauPspmy8QjLut++XbGXDxjNJMjIKC3pNrU78l2Ss
Dn24sMUXhnXJWC5XbKxwi42P+mSkT1Ar6u1k46chGXG5q5YHj6bzaTIcLKj7
Vl6Pjb9iGf64kTtjRAKNxzK0v3LSPjubYYkM+/9oc7r8LTpfIsODFMtdReaU
L0GGC+L7hvl2NN7LkLtqfL/67YlPI8Owqk75we1o/SNHg4MeBbMb0Xl9OTqu
DLjZvyydZ5BjzpUDN5rR+RSJHPOzj0RVzCT9crTIDd33WMKwTg6nFZKDL//O
75Gj3O6K5RZMYPYa5Hjh1NIp8TStx1LQ0Ctm8WkL4i+moEn+zfyevSkemoLq
QfPL1ZYRfzEF299uGDSP+EjaUvn62atvbyP+YgrmDy2KfnCR+IspmDvfolLc
e+IvpkBzOHn+HWuq/1QciN79x1434i+mIuvommG1VMZ4ZL8s517XV1C+iFTc
uzl32bWr1P5SEVz1UKWNDei8dCq2ZXcVH5UQfzsVkwcvGTlyI/HZUmGbs6dQ
VI74a2lYMWxeZ3U08fXSYJU9L+vyEcpflIZqKyNi7TrR+dc0ZKpq19b4Ub6G
NAx+MaLglif1vzSsX7+8pHUAxcPTYPhcK/pWMvH307Cn+HaU9leaPygQkrvj
wviDrP9bKtC1dtcYiYj8gQJmUyxUkzzpvKYCBd091iRlMn8CBZpWjRg6rBzD
PgoErtu9oJmS+R9Jafkzh4c9e0DnlRXYfPXQx76J5L8U6P+lUdvcF8y/ZSgQ
u7Oo5aHxNJ9Q4Ojely1fWTOco8C+2pWjrx+g+UXp+0oKGtVPYrhQgY0RX7q5
1af5hgKVJjosqVDI/G2JAl5nTjQwm07+Vwmbs1fevPdm2FKJNScrL5xZj+Yj
SiTVSoyYcp/5cwclvtwz76DbxTCUKOdtsWXBTIZ9lHhyuNvrnqk0X1HizMoR
g0O9GVYo0ejN05F7O9H8RYkFPYbHOdkwnKGEIn2ofKMFjSel5W/Om/niExtv
cpSoqHHLuPuC5jdKND8bejn5EcOFSqgwPEx2n+Y7pe+T92pc4T2GS/5mX6Vf
Jj+kfEEqWO1etmziM4YtVahcT3Fi3x90XlcF8YK+3VuVI/tVqH6p2PZkTbJf
hclJix9mNiX7VZgruvd6ew+yX4WWl95WsQwi+1VYWzMqXq8i+0ufv6LMvSuz
yH4V3M8fbTlsB9mvwuel5cvsuM5wjgqbO7rF7zRj9aNXwX/778dWdmG4UIX8
4f0065NpvFWhycRBjX7KpPpXIe9Gu7Z3r1P9q7Gg/Jk2s2xYe7FUo+vhWz7B
cTQeq0vX5wHK9E0MO6jRL1a6ZqSItUeo0abBoTJLghn2UWN6/+mjw7fTeK1G
evWaxR0bUPsv1fd6ZtGmdGr/anRYf1Ka8JHhjFJ9Q0b6lR3O+o9OjSk/T+jf
TcT6V44a41bsLLg0k2G9Gof23m20vy3rn4VqHB4zc9CdSwwb1KjU1OVM8AzW
n0vUqJrp6+LhT/1fg22i824fmzH/YKlBh3Hq2der0P6MBp03WfiOoPM4DhrU
6NY1eHxNOl+jQZcvt68kNWT+yUeD3B5z13bbRf5Kg5CukQcGxhF/WIPkDrPz
r1sTf1iDoXOuWPV+QPxhDTacaVLn4UE6r6+BWhE0Qb2J+dccDR5Pf6NfuZni
f6bxShHv7wd/ko//+/iT0VVi02K3OmHs118GP10wwQRzvzfGM59UeX1x1tYe
CPFZfNkzbJIJ5n7/ff7lQGeP0X1ieqGoXkT2oqxpJpj7/b8eDw3qMan/xQvA
nq03qnsPmWOCufJG/ub6c9Mzs7o4Y9Tv6xrajptngrnnfz+e+vTGgncvYlyw
OKuVzmPhUhPMlf/z+J933HoFm5u5IX3w5Tb7rplirrwxHmsrkznb7HXDrYFx
zxdWW2OCued/nz86MXa5lfV1d1R91uXilNZrTTBX/vvxXHP9u+WPXnrgRLhq
zEy1KebKf59/2uLs10+1l/aFvuqo6zqHtSaYK//nxYMDmwU+qPusVH568+GM
T5kmmCv/g7/6Z/FX84bWuDk23h+X3YPfn9kzzARzzzfGk8ckmZvbL/fHp3Ff
17ZaN8QEc/r/c/6rTe+DQy7vCMCYDRsjHlsoTDD3fGM8OutcyrXmxwJwzlMS
PONhmgnm9P91+LMTFJETDvYIxqCvhiPjJkhNMPf878ezUWGw+uT2YDQ6v/pk
dg1TzOn/wb/ll48QlBfgH/xbPv7BvxXoF+Af/FuB/h/8W77+H/zbvyr/tmrI
T/VP10nG1lrt/qgbGthLiLn3M8bDt96OTphln4wpi0bX0fuaYu79/3P+LgrL
+/y6IRkWGfsWFq0LN8GcfcZ4um/auqDVp5Jh82vzMxstokwwZ/8P/u9flf+r
TH7RdZlZKu73Wnbh9y8+Jph7v+/H439aGTF8qHMq2j0apt2y0BRz7/+v84c3
9Dbz8tyZCv9nTaoOjPMzwZx9xnh+jeXdh+QfSYWlZurPiVNNMWf/D/4xT/6D
f8zHP/jHfPyDf8zH/6/xj4Xx/3+Qz5X3+x/3R/1l749y3N5I0S6hB3SJ6rBt
k9aZYO73f918rz1SO9xL6+2Ku+bPN29aZYq58j/un/re/VOLeq5aUl05ALuj
WheIxvxmgrny388X+3K/5Y0tIQNRb8nKC8OKp5tgrvyP+6u+d39VA9FqbbUy
/vDotfFqvbOmmHv+/9x8s+KfN50L6hCE3464DW423BRzzzfef7VJUnNTgUcQ
Bqw7Ib/hE2+COf3/er7aoPWNjmSXD8bSonLqgdVNMaffeH9WWN1pbzZHBKPp
hqcRh1pITTCn35jvdtZhxQu/6cFoHOSXmDTdFHPvZ7x/6+qyfq0tDwWjxqO4
t7sCpCaYe/+/br7csKIqWxqPDoPZoHPl936WmGDu+T/u7/pxf9eP+7v+Cvd3
qe3O5di4x2HL1hcFH3O9TTD3fv99+XbHx3qVnegqxQ2fin1+dTDF3PsZ7/9K
sXr+4Jd4KW62SL97o6+/Cebe//v5enc8H7qiZqYUi9XpgUFqU8zZZ7w/bP3l
S4rIPClsqnuMn9LF2wRz9hvz/ZbvIR3ZsxRnPm1w5kiqKea+z/+e+8fW7sop
Gj0pARUyznWo/iXMBHPvZ8wX3MpvZ9jdUizJ317GdZUp5t7/X7+/bExuBUOL
sonoc9tJd0Rtijn7jPmGZUfP540pxeVi3eN7XDbFnP3fv/+s1uOQJtmaRFxX
3vx1upvUBHPf5/9evuLjvx8+mVopCeOOVjC7t9wUc/YZ7097a/Pu+pdSnOZQ
IUoik5tgzr7/PfmOj010WmSXl4wrK5aeiP8HmHs/4/1r899PlelL8bKbz9e6
1jfF3Pv/6/mSD3t1HH9loAxnngxu1WWUKebsM97flqOJzq4pl8G2wVeLsu5q
E8zZ//18y5YV3186sFoGyemwyUd7mmLu+3z//reQnknVp5TI4BW2p2yFhwoT
zNlvzNcsnTrvaQ9zOWIXNOs9PdEUc9/n+/fHjVat6lozQI7EGeYpr5ammWDu
+xjzPV8uuTBrr0KOSq1imr7XyE0w931+3D/3n94/pzg+vdycF6no/DltwGQf
fxPMvZ8xX7SyqLNqdpk0zGhzQP5rG1PMvf+fd3/d9sZ7u9w/mAbFCEWV3NGm
mLPPmG+61dM5q81upWHf5uTiCuammLPvX7//7m3Yk7p2zRVYk3JsUs9gfxP8
X7//Jl+1/czQ3Vu6KTD46YVNq+/5mWDu+xjvzxsbf6p8TB8FetaeVhg7sp8J
/q/f/5N81819t6QqkxSI/Digs3uiKebM/fPu3/O1W5Oel6dAhVfenc5s7m+C
/+v33+TLvu1/ecm0Ujxg3tCFCf8Ac/X5r9/fV9dm/pqzlZS4U6vOiMMH/HsJ
MVe/xnzbM070fZbfUIk6M64NbnfcFHP1//37/wY97Dx2TSmWJ8zdMtTVywRz
9WvM162f8/KX2qXY++Kq1p7/AHP1+6/fH9gsL+92Z6USjpdsc+srfU0wV7/f
z/cdemXvsNCZSmjmv1b/0sYUc/VvvH9QmTmk3qTlSsSH7FJ9Wu1jgrn2YcwX
Pn7/s+MR25UYa6Z5tDLRFHPtx3h/4fX8ChsHHlKikjk+7LceaIK59mPMN/71
iIv7vbNKBFW5HH1KZ4q59mO8/3DIg8T9HZ8o0etlzbvVJwSZYK59GfOVf9z3
IczmrRJDPSY1j39jirlWZ7w/cY2+1fzrZVTwHjNt6cat3iaYa3/GfOc71RtO
lKmhgrl/Xoc9MMVc+zPev9im/JFOPexV+LJgUatp93xMMNc+jfnSH1zLlpdx
VGFiZfmJVxtMMdc+v39/YxzmNrbxVWH/hbSzIy6ZYq59fj/fOvY4nj+hUmHr
65mxlxeaYq59/uv3P7r7Tz92JVOFNleeOlyWBJhgrv0Z87V77d4zNyJXBY2t
1dZxH0wx1/6+f3/kgf3+iwLOqrD7lKhccld/E8y1L2O+9x5vbETHS/HTxhdz
pB9MMde+vn//5HPPZVNyK6hRwebRUPnFUBPMtR9jvvhmMXkfd9RXw5CJ2oZc
U8y1nx/3V/6p91cK88uLSnrzvu+P/c//MfufHO6JjQ+yHrQfT/tzvSAaZm02
vBnlI++NA+mvcxFBckDxYV/Ldq1o/w+Y0npBnfXjaf/PGfbr+t4a6kX3RTqj
VsN1sn1q2r90QVs7vaNnySEmd8HrGXl1/xjF8N/OB/VMrxr3NY/Jf+xffm//
kpMPYOt7kg9EymjPT0eus3z8P/Yfv7v/yJX3598Hr/Vn/pzW0/78++BFAQhu
Xql/q4us/4Iwy7+mDWD3W7P4kj4AOTWmn9tTj8U3RIFYPfbrzoELWLwIgfzv
rw0U3GcfyNbr1N+D2PyU7o8K4sfrtEGC/O5B/PiEKJjFSymfk3H/jysfjKLI
vB6aOsyeb/bvuPIh7Puy+AcEWBvCzj8Z9+ee1pVP2z+bzheFwv3UhtdRSWR/
KHs+izdpQ/nfRx/Kj1eIwvj8VYSx+qT7W3/sv/3Yf/ux//ZX2H/j9McJzg/G
sf5N+WDiBP46ju+fDXHsfWn/Q8rHYqmAHy7ljy/f7J9x+qV8/64T/P6b/S9O
v5TZ979v/4rTn8Afv/+N/SdOfyLf3/+T/SNOfyKSvOzHVrzA4tl/P59C46UA
GxIF9/ck8ce/b/Z/OP1J7PwuG58lpb+/El6lfgU2f9YmYZq0QUFhHMtfqkvC
y2vVCpYdpPyNSbgcsmZBn83s/m5DEqTbRx1MKqH5UzKcl04aqpMwLE5G//a1
Z1U1UH7IZDYfYOeHJcl4m/0+q3UtNn/SJrP2zvTpktn4SPfRJKNnWvQHQzAb
/7/Zv+H0y+Be9nkt70tsviCWsfqk88J0HoTJv9l/4fSXYu8lvtGrmVwnE8w3
vr9/wumX8+dL/2T/g9MvZ/2F9P/Yv/hP9y84/Wn83/+J+w+c/jS+f/w39g/+
CzsoBPNtBd9f+SgE/krB9+9/Yvz+v3Chgv89/o34O2e/ks33Wfv8J/Fzzn4l
395/I/7N2S/Ql6Hk18838WvOfiW/vX8Tf+bsV/LHt2/ix5z9SsH4q+LbY6kS
nBdTCexX8fX/k/grZ7+Kb49CxW/v/0b8lLNfxb4H4+f/k/gnZ79A3z+JX3L2
qwX+6Ef88U+NP/6D8xbuDxYePbaS8gWa4WhlRx/z68QHtURQRMVDTyOJH1sL
2xbNCXbtRPnS6yHv2crhbRIpX7oV7B/Jq6z9ifgAYqxoPdHZzJLW340xu3v1
lRHRNB7bwfHK2V8eiChfelO41XwS2ew9xfeao3uiS8LXQMqX3hIHwj+eUM6i
fOmt8apW/cfjd1O+9LY4am0/q6AV5Z92QI2Zfc0eP6f8Qe1xf1v62YPVKV96
B/x+yar14CWUH6gjpvfNt/X0ofscO+Hx0xvWjeYQf90Rl3upFi+yZ/nSRZ0R
0kmvkVtQfp8uSNf1ehPhy/Kl/y3/+82UqPJlWT4XUTfIDib4VatP8cPuCJKr
rR4PpviXEzbOeW6z05byn/dAwJEt3Q40pfsR/7rnKTi5KxoX39i/4DTDoj7Q
dcg6djrPGG+8nPB+hD6O5G7QBijeVy9kz9O6oWdm29x61vR8d6RNehKff47i
oe6oVzcI3SbT+3ngRcXYpUva72VyD0QX2P3WeSmzR9QXhkYLbs3MYvFJbV9g
S1f7MQNYfFLUD1Xd1p/sPmsrk/fDjErX8ivPo+/Zv7Q/DNy2tKvxPkr3D6Nt
NRWM+X7arZLfKbue8t97IuHz556tvKj+B2B50ZCqHR9Sfv3vn4fg5APRf+f0
XQmbKH+VF6xly3xejGPzYa0XUhIT5ZZ70pncGxEdx3d8bUHxUG/4Ox/68D6E
zb9FPmgy7YLPVpofwweHWm45ceQt5bspxVlzKmx/RvwoHzxalrnTXkt8LF94
XXpv9diTrSfgi2tnLzYM1bP5p9YXe6aOypP6E1/dF/EzR3bYV0zxJj/smLvr
0eUo4oP74QKyz26eRnxvP3ysejnjoIcx3ojKu6ufllH+cn9oLxwef+ayMd74
P/U8A1c+CIoUr7fThv375xG48sGwrpgT9fq66XkCrnwwnOV7Z0z0/+ufB+DK
h8FpQoU81Tuq/zCMSArNTNJS/YcjpdyaD+UqUv2HY/wZj+oZ9Sl/fTjOay52
Draj/PXhGH3plGGTA613IpDRb+Sn+aD1TQRmXNko2h1I+WUj4Om9ZUiikvLX
R6B4Ro3th2ZT/vpBmO1wQ5ylp/z1g1DWvsm+bW9oPjEIGm2jmmGdaP0zCD+F
fFhyeRTlQ4rEV7831wacoXh9JFadK9RvbEX56yPx/HP3z/dnUv76SMQV7Vt6
uAzFS6Lw7KDNw59GUrwzCpXerxsQ/Jni9VEIzE0cET+Z+BFREG+4Ne1sQ+Ib
SODtm7G0005aX0gQW8HtVosw4lNL8GHyyi2e5Wj+LIFDLWXvzttpvizB7VRH
u6ly4nNLsHSyod3jFrS/IMGs8Sd+s7hCfGYJZmzrWtxIRvnvo5H43n3/pAoM
i6Ohc1zxc9464rtE40vBdMuoMIYl0fBL+filpDrD2miM+yXH1eoc5UOIRlkL
h0fTF1I+jmhkZ9xJ+5JM8aZohBbvPungSvslMfCzveDwvDHlu4zBIvNlv1eq
ROuJGHwK6L8k6h2tN2NQO7XvqTNPKd4VA2v3xJQ+j2i9GYOjqojjm0iuj8E4
l5eFFu+M8catU3Y8DjYn/bHw6bNnxQJb0h+LV5ZfV10F6S/FKptaHRMoH0As
Nrwut3HPbFrvxuLA1vkNFxeQ/bHo0zGgb1nK16mPxbXyLYsb92fYEAvHan2H
dJ1L9+3EYenMqX7pjxj+W/73rnYTgj1ovRsH5waDzn9d/9/P5+f0S+E4Y3ju
JMqv8E/4+Jx+KTK9zxa/ekD8CiOfntMfj9O+g1s0/Uzxhnhs9/FdUmYe9cd4
9AoY3LhyD8rHEY9fb1kY6j+lfCDx0N0tf6jSOta/dfEYXJKff2IIxRvicVQW
uyrQl/kLQzxUbVXabCda7yXg67BYz6LOzN+IE1D5tufnm67kjxJgc7LT9pux
zF9JEiBb2sLz7jzmz7QJWF8oXf7OwPzdN3x4Tn8CnN80sagTTvm/E7Dsc7Ht
F1vyv4l4cGhB2zpvaH1l5LNz+hOxfdE779l6Y7yx/tKhgyvs+r/PR+f0J2FN
0ef+DVT/+/jknP5kbBe3rb2ixb/PB+f0yxBUN1W6od//N5+b0y9D/pLOF0cU
kf0yNBn65lUNJ7LfyMfm9MtxsnwFaedbtP8pRzmH9oezJrHv/Q2fmtMvR6fX
5vNtz7D608mxyE4xSjGM7ruR4w+/gVn2Ldl60CDHuaRmkeYPWPsQpWDU2D4T
PDaz9iNOwTZ/2bSsqTQfSUHNBm13p2qo/aWgxtvrLWVpNL9IwbDa1Wc9HMna
ry4F4VkNep+j/Q99CtJrTmhx5hjtd6RA5pL9rL8ZzR9S4Xz9aePamyj/fCpG
fA5LCJdRPp5UpO4c5zSV+qMkFYFeE6Q7HWl+kIqTgSe2vu9N51FSsf1lw8XJ
EooHpWLYiz1tHedQvDUVsdLy6ZnXmL/4hg/N6U9Dw5H1Uj4tpv2WNASsTLF+
V4P8TxoaN60RrZ9D84M0DElZMb+tHcWn0qCI2GzdeR/NF9KwPuVV5JMoij8Z
+cycfgUarwmObfZ3PqsCbXVHO3YaQXxBBV7YFZyq2MOUj8y9nwIpO9qcuHWW
4m3f5xNz6hR41s5iytlQ8t8K/Jo5vtmt7sQnVeD1NPPp5mLy5wqM6LAyqYY5
wzkKRNvVdzvxho0PegUO5+osq96neJORD8zZq0Bu6A3f1YUMlyjQqcMVG/1x
Y7yxnO3zOvdpvPmGz8vZr8Tci6favqPfOygx4GHSnD30vG/4uJz9SpQMnX0w
9a4x3lgNuhXuLynepETuZNef9pcl+7/Pp+XsV6JlwDmb465kv5EPy9mvRMOm
LeL8RzH8DZ+Vs1+JEXfypQcOMPwNH5WzX4W53Xau21qV6t/IJ+XsV6HddT8X
+2SqfyMflLNfBT/zIS6BRQz7qDCgz8yC6VVY+/onfE7OfhWy1kfWnX2B4QwV
al90/rjaltqzCo7P+z/8oGL4Gz4mZ78KUW38s+80Zf2jUIU7x2pdCZ5K+wtG
PiVnvwpVzve+tSee+p8aA97GVTptYPgbPiRnvxp9j6zbVraEYQc13J1e7Vqb
TvFWNZY3Lro0qjnr/z5q1K9/YK7iIsMSNULFoy0z6L4KhRqz+jgMrhhO94eU
/v7jYGerv8eb1VjZZ9zBjjbMH+nUCJH0GXC5ARvfc9RIXv3TxRt/v19DjQTH
Z+Wj1zJcWPo8zZ4PH/rSeK+G7Ya1XqffMFyixrIMTaW6m2n812DoyZINbUYx
f2qpgWxB8phJIczfijWoamU3ap8H88cOGsyy7fF5hietNzVoYeEQdVfK/LmP
BtuH7717YT7tT2lQsvFk3433mf8X8hu1Ggyc3bq19Dob7zM0uLpr6NC609h4
o9PApzj2yVYHNj7laGBoXsZ8kgONXyW9Rfw/8OGP/O98/N+X/53DPQT52r+f
v53DvWHWwXekUwHFW8HylzM+nhYsf7Rp/nVO7ozKJ953/X0D4+uJXJC5O3yk
XP7n50/n5G5sv5zyh38//zkn90BW1irLzD0svqj1QIt5s4ZsWELxxu/nL+fk
/bA1MXTNGVcq34/tH1N8uD9eus8yH7PEGK9s4+DUyfNnej9P/vO0nqhWs5WH
33Tiq/7IP/5n5R/nylO+cOIr/Of5w7nyAQL9f53831z5YMH7Bwv4lT/yd/PL
RwjKC/CP/N18/CN/t0C/AP/I3y3Q/yN/N1//j/zdf9X83Zz+ZMF84D/Pv83p
T+aPxz/yZ/9l82dz+lMF+gX438h/zekXlP+Rv5ov/5G/mo9/5K/m4x/5q/n4
/7X81f/gPsqqjnNztuaT/zSDbUxPC/PddN7JEnZNLGMGnGL3m4pq4brn7pCJ
duz+UFE99C1qdW7lMcbnFFlh6WrPoYV5dN5ODOtj93dOs6X9/MYojrw2eMgf
xKe3g43/vQVx1pR/pykKXTfO/zyV+ObNUTfIID7bj+5Dbom3UTXe7Yxj8WpR
a3jnzVv55QHd19wW9dO3SY4riA/qgIe99+t0OcQHao9LTc/fSulB/KQOaK9o
PczNhvigHWFo7r11fDTxQTvB79Lb7GHmFJ9whGPO7IUaMfFBO+OQy4xH+tEU
f+yCnA9OZVNbEh+0K7ouubRkgwOd3+6GK8tfTK6ymPig3bFlyvalV/cSH9QJ
D6Kqrun3hPigxvsmOdwTN9pW1x1sR/HHXjh8+9q4eiHEB/3X74vk5M54+lta
uX4Did/3/fseObkLstOf2Vv703lyVwQ88OlT6E78QVdMS19eT36V+KF9EHY7
7uDzYGM8MqTL6g3zNrD7BUVu6PdqsXREoel9jZzcHa/uiVImp1I80R12zfEy
7xndZ/j9+xY5eV80rVOvz226X1HbF5FZFUYXefz59yVy8gGwqtqrSHmafQ/t
ALT46BkyYwLFawfirF67Ot+V4pUDsUzh4rykCcV7veDcPrdlizuLmNwLJUNv
2C89SvXjjW75w46eOEP3dXpDVTTtRcE7ijf7YIvb1ZoBvVl8Ez5o9yikcvxy
Or/ug+pPQgcUWrP2ofdBc+WblEkJv7LyvrCqEdVLnM/ilfDF258ndKvqz+KV
Wl9MrqJNr2PJ2qPeF83vrxj25QO1Vz/MOPJmYkgNOh/lh9crfj+lCGDtW+sH
h1T3ya4H6PyVHwY+rjyh8vIxrLw/mg5ua6G0YPFK+MPzQ6+GylzGr/7mvkOu
vD82Wz5pdfgwO88kCkBY9fmDtJTfDgEYUmGcjWERnfcOQDt760XNPei8sfG+
Qq58ICxnl8nqU5Xt9yAQ7pq3EXbNKR9bIMQnBvU5piE+QSCOvjMr4/iMzosH
Yci8wHW1f6Xz1kFIioPbej8jf3LaJIdd+Z2I/xiED7pVlde3p/PWwchzaxJk
5U58l+/fN8iVD4befmLLG2+IPxCCyVYLlvfzJv5hCHrZr1/vmkz8wxB8Kt9o
xQ1P4h+GwGpd+MvToPVMKC42Gx153J34PqGoZ9744tFw4heEYs6EWv5vRxP/
MBTjFo0JyF1H/MMwfMqK/n3ZHeIfhiHHv1u7RDs6zxGGuFmtc1/Kjee1c53j
Pdz2Ujw2HOfWtC+aUp3WD+E4Km6zorKc+AXhmNdx+qIuJ4hPUPr7weviZ7Ql
/kAE+lfz9Ng7h/aDI9D2zteh00SULzUCsm2+Ze6k0n51BObPixy/w0D774Mg
dth/ySKI9tMHwTdt9boXp4lfNghdXP0KRnkSn2wQbIrXPp8yj/iDkeg6d0ZG
/jLiC0ai6r2SkVc30XojEp6/rE5+c5T4eJG4sFdq6PyQ7r+OgnvXkzF7LBlG
FA70dtDOcWbjqzYKYe09D58eQeebonDa1n5ewl52/7ZIguNtB8mCKzAslsBr
8OMe00PoPIYEET3HOZZsYec7JBIoPSaqJLXpPLsEE5Lv3Ng5lu67l8BGGtj5
xAu6316C4cXm55JldF5VgvQBZrdjn9D95dHI/N1FN05D99VHw2XbsrvTf2IY
0SjxL7nou4DuY49Gd89Hk+Y60v3r0bAe201tf9l4Xls1RmZWoKX75aPhvSnG
YmA7uk8+GpZhKz6OuWM8r52ntolvu4TOK8eguIOrWZsIhhGDwJz1T73EdP6k
FE/1SL5wrjfTH4P6fvedtqYyrItBz5Vl2zyvybA+Bl38dYXuh3ox/TEIsXkx
b/RwhkWxCIpelBfRjWFxLDr8FCPdWoZhxELrGdA/6BzFI2Ixflq2VLyO1sOx
KO/1+MLLX2g9GgvHstne2zW0XotFnymOzYKktD6LxTOLjwOPD6L5XByOxOV3
qRJJ8YA4bPTeWMU2ntabcci23riv6hDSHwcHl5Qm96eT/ji8n+RRd/8G0h8H
/Q2pZtsF0h+H3wy9Wz8rT/aXltd+mjmvF9kvxR8bYqbeHUv2S/FGd+iu5XGy
X4ojl4/YxFiz7ymRYq1ItqP5CPr+UjgovgYfNND3l6LjqZfmJ5qz+tJL0WZh
ePav8XR+SYohjd1TXq6l+o/HVZ+nrr1fUf3Ho6tH/ZnHXVh7QTxuVT8f8WI+
nVePh/UNe/sGb+m8YTyuDTvYeXsYa4+6eJjXaXCux1GG9fFoIyqSOfZg7dkQ
j3O+ONpmN7X/BDgFLLy435n1D3ECsuw7RP9SZDyv3XL0wh29Fax/SRIwwqXH
xox61P8SkCfdUMvpFMO6BNQYtQ5lf2X992/ntbd1t9gYyfq3oVSecGaiWU86
L5qI4h3n7l5pSefFE3FTu7bao+bkTxIxq3zvZi+7EH84EQWe/WctDzGe155a
lDb7t1+Y/9IlwmxUe2W/s8y/6RMxMO/qZ8s5xJ9NhMOYkx2be5L/TMJvVq42
xZWYfxUn4W2d/Gftz1M+yCTUXXRJmZvF/LEkCQGhde/89DPxb5IgTij7c7yU
+DZJGHvw4cu33rT/lYSXylljpoGNH4YkxC9ZOWCXI60XkjH00OSMw23YePTN
fYGc/mTcb98v2cqGjWeSZGQUFvSaWp34L8lYHfpwYYsvDOuSsVyu2FjhFhsf
v7nvj9OfjLjcVcuDR9P5NBkOFtR9K6/Hxl+xDH/cyJ0xIoHGYxnaXzlpn53N
sESG/X+0OV3+Fp0vkeFBiuWuInPKlyDDBfF9w3w7Gu9lyF01vl/99sSnkWFY
Vaf84Ha0/pGjwUGPgtmN6Ly+HB1XBtzsX5bOM8gx58qBG83ofIpEjvnZR6Iq
ZpJ+OVrkhu57LGFYJ4fTCsnBl3/n98hRbnfFcgsm0H2GcrxwaumUeJrWYylo
6BWz+LQF8RdT0CT/Zn7P3hQPTUH1oPnlasuIv5iC7W83DJpHfCRtqXz97NW3
txF/MQXzhxZFP6D8cPoUzJ1vUSnuPfEXU6A5nDz/jjXVfyoORO/+Y68b8Re/
f18fpz8V927OXXbtKrW/VARXPVRpYwM6L52KbdldxUclxN823rfH6U+Fbc6e
QlE54q+lYcWweZ3V0cTXS4NV9rysy0cof1Eaqq2MiLXrROdf05Cpql1b40f5
GtIw+MWIglue1P/SsH798pLWARQPT4Phc63oW8nE30/DnuLbUdpfaf6gQEju
jgvjD7L+b6lA19pdYyQi8gcKmE2xUE3ypPOaChR091iTlMn8CRRoWjVi6LBy
DPsoELhu94JmSuZ/JKXlzxwe9uwBnVdWYPPVQx/7JpL/UqD/l0Ztc18w/5ah
QOzOopaHxtN8QoGje1+2fGXNcI4C+2pXjr5+gOYXpe8rKWhUP4nhQgU2Rnzp
5laf5hsKVJrosKRCIfO3JQp4nTnRwGw6+V8lbM5eefPem2FLJdacrLxwZj2a
jyiRVCsxYsp95s8dlPhyz7yDbhfDUKKct8WWBTMZ9lHiyeFur3um0nxFiTMr
RwwO9WZYoUSjN09H7u1E8xclFvQYHudkw3CGEor0ofKNFjSelJa/OW/mi09s
vMlRoqLGLePuC5rfKNH8bOjl5EcMFyqhwvAw2X2a75S+T96rcYX3GC75m32V
fpn8kPIFqWC1e9myic8YtlShcj3FiX1/0HldFcQL+nZvVY7sV6H6pWLbkzXJ
fhUmJy1+mNmU7Fdhruje6+09yH4VWl56W8UyiOxXYW3NqHi9iuwvff6KMveu
zCL7VXA/f7TlsB1kvwqfl5Yvs+M6wzkqbO7oFr/TjNWPXgX/7b8fW9mF4UIV
8of306xPpvFWhSYTBzX6KZPqX4W8G+3a3r1O9a/GgvJn2syyYe3FUo2uh2/5
BMfReKwuXZ8HKNM3MeygRr9Y6ZqRItYeoUabBofKLAlm2EeN6f2njw7fTuO1
GunVaxZ3bEDtv1Tf65lFm9Kp/avRYf1JacJHhjNK9Q0Z6Vd2OOs/OjWm/Dyh
fzcR6185aoxbsbPg0kyG9Woc2nu30f62rH8WqnF4zMxBdy4xbFCjUlOXM8Ez
WH8uUaNqpq+Lhz/1fw22ic67fWzG/IOlBh3GqWdfr0L7Mxp03mThO4LO4zho
UKNb1+DxNel8jQZdvty+ktSQ+ScfDXJ7zF3bbRf5Kw1CukYeGBhH/GENkjvM
zr9uTfxhDYbOuWLV+wHxhwX35+k0UCuCJqg3UT5TDR5Pf6NfuTmw1/8Bjwui
rQ==
            "], {{{}, {}, {}, {
               Hue[0.9060679774997897, 0.6, 0.6], 
               Directive[
                PointSize[0.004583333333333334], 
                AbsoluteThickness[1.6], 
                RGBColor[1, 0, 0]], 
               LineBox[CompressedData["
1:eJwl1Hecz3UcwPHvmUcyIxGRjISSUtkZGWeejLOOs89xztl7HQ6Hk6IS2pNU
dhmVshvaSyqFrKKsop6fhz+e93p/7n6/7/2+7+89rnxSavywmCiKFvnSgpa0
Io7WtKEt7WhPB+LpyMN0ojNd6EoC3ehOD3rSi0R604ck+vJunijqp/0ZwEAG
MZhkhpDCUD7y2vBBUxlOGiNIZySjGM0YxjKO8UxgIpOYzBR+cq2pOo3fzNN1
BjPJYBazmUMmc5nHfLJYwMKYazvLZjGPcMm1luijPMZSlvE4T/Aky3mKFawk
Nm8UrdL8+rQ+w7MUdn5Oi+rzWkJf0JL6or7Ey7zCq7zGatbwOmup6LVv6Ju8
xTrWs4GNbGIzW3ibd9jKNrazIzwj3uN9dvIBH7KL3exhL/vYz4HwrPiYT/iU
g3zG53zBl3zF13zDt3zH9/zAIX7kcHhW/MwvHOHX8Mw4yjGOk+g+f9cTnOQU
pznDH/xJstec1RQ9p3+RZv5b0/V8+NvRC3oxPEsu8w//coWr/EeUI4piyEFO
Mrwvl2Zqbs1DXrKcYzVb82l+lpiv0wJcT0EKsdz3C+sKLaJFKcYNFKcEN1KS
myhFaW6mDGu8r6yu1Vu0HOXZ4HyrbtIKehtbzRW1EjvMlXWnVtHb2WWuqvv0
Dq1GdWpwJ3dRk7upxT3cS23u434eoA51qUd9GnDYNRvqEW2kD9KYJjSlGSf8
7CE9o821BS0559xKL2icXtLW2oar5rbajvZ0IJ6O5I71v0rzaSftTJewf+eu
WkQTtFvYt7l72LP20J70Cnt2TtTeYa/mPlpBk7Sy9g27035hV9o/7EoHhB3p
wLAjHRR2o4PDbjRZG+oQTQm7MA/VYTQ3p+pw0ohzHhHuUdN1ZLhH86hwTzpa
x5BgHhs+u47T8UxgIpOYzBSmMo3pzGAmGcxiNnPIZC7zmE8WC8Lvdu2Fuohs
FvM/TvPEfQ==
                "]]}, {}, {
               Hue[0.37820393249936934`, 0.6, 0.6], 
               Directive[
                PointSize[0.004583333333333334], 
                AbsoluteThickness[1.6], 
                RGBColor[1, 0.5, 0]], 
               LineBox[CompressedData["
1:eJwV1He4zXUcwPHfde+1d/bFdblkRtmylZDsFWlQouwZoqwiUtlRoTTslZXR
UNFUIdl7773p9f3jdd6f3+93nnOe53ye803q0KNZ95goijp52RMbRXvZx34O
cJBDHOYIRznGcU5wklOc5gxnOcd5LnCRS1zmCle5Ru34KLqudfWG3qS++Zbe
5g6NXd/VpnpP79PKHMVFUQwpiCWOeNp7llJf0FSamhfNaTQtXczpND1dzRk0
I5nITBay0s+zBzQb2clBTnKRmzwkkJd85CeRAiRRkEIkU5giPEhRxvnsYvq+
FtcSlKQUk917SD/U0lqGh3mEspSjPBWoyGfeV0kr85W5ij5KVapRnRrUpBa1
qcNjPE5dnqAe9WnAkzTkKRrRmCY0pRnNaUFLWtGaNjxNW9rxTNgFz/Icz4ed
0IGOYSe8RCdepnPYDa/watgN3ehOD3rSi970oW/YEf0ZwGsMZBCDeZ0hDOUN
3mQYwxnBSEbxFm8zmjG8w9iwI95lPO+FXfEBE5jIpLArpjCVaWFnTGcGH/Ex
nzCTWczm07Az5vA5X/Bl2B1zmcd8ElJG0QJN1IW6iMUsIdm9pVpUl+lyvmYF
K1nFatbwDWtZx3o28C3f8T0/sJEf+Ymf2cRmfuFXfqOO7/pd/6Ce+U/dwl80
dP23NtF/dCvb2M6/7OA/drKL3exhL/vYzwEOcojDHOEoxzjOCU5yitOc4Szn
OM8FLnKJy1zhKte4zg1ucovb3OEu97hP5L8TQwpiiSM+nCXhHCF1OENIG84P
0oezg4xkIjNZyBrODbKRnRzkJBe5yUMCeclHfhIpQBIFKUQyc/yehbUI/wNi
W7W+
                "]]}, {}, {}, {}, {}, {}, {}, {}, {}, {}, {}, {
               Directive[
                RGBColor[1, 0, 0], 
                Opacity[0.2]], 
               LineBox[{1, 1701}], 
               LineBox[{329, 1702}], 
               LineBox[{330, 1703}], 
               LineBox[{331, 1704}], 
               LineBox[{332, 1705}], 
               LineBox[{333, 1706}], 
               LineBox[{334, 1707}], 
               LineBox[{335, 1708}], 
               LineBox[{336, 1709}], 
               LineBox[{337, 1710}], 
               LineBox[{338, 1711}], 
               LineBox[{339, 1712}], 
               LineBox[{340, 1713}], 
               LineBox[{341, 1714}], 
               LineBox[{342, 1715}], 
               LineBox[{343, 1716}], 
               LineBox[{344, 1717}], 
               LineBox[{345, 1718}], 
               LineBox[{346, 1719}], 
               LineBox[{347, 1720}], 
               LineBox[{348, 1721}], 
               LineBox[{349, 1722}], 
               LineBox[{350, 1723}], 
               LineBox[{351, 1724}], 
               LineBox[{352, 1725}], 
               LineBox[{353, 1726}], 
               LineBox[{354, 1727}], 
               LineBox[{355, 1728}], 
               LineBox[{366, 1743}], 
               LineBox[{367, 1744}], 
               LineBox[{368, 1745}], 
               LineBox[{369, 1746}], 
               LineBox[{370, 1747}], 
               LineBox[{371, 1748}], 
               LineBox[{372, 1749}], 
               LineBox[{373, 1750}], 
               LineBox[{374, 1751}], 
               LineBox[{375, 1752}], 
               LineBox[{376, 1753}], 
               LineBox[{377, 1754}], 
               LineBox[{378, 1755}], 
               LineBox[{379, 1756}], 
               LineBox[{380, 1757}], 
               LineBox[{381, 1758}], 
               LineBox[{382, 1759}], 
               LineBox[{383, 1760}], 
               LineBox[{386, 1767}], 
               LineBox[{387, 1768}], 
               LineBox[{388, 1769}], 
               LineBox[{389, 1770}], 
               LineBox[{390, 1771}], 
               LineBox[{391, 1772}], 
               LineBox[{392, 1773}], 
               LineBox[{393, 1774}], 
               LineBox[{394, 1775}], 
               LineBox[{395, 1776}], 
               LineBox[{396, 1777}], 
               LineBox[{397, 1778}], 
               LineBox[{398, 1779}], 
               LineBox[{399, 1780}], 
               LineBox[{400, 1781}], 
               LineBox[{401, 1782}], 
               LineBox[{402, 1783}], 
               LineBox[{403, 1784}], 
               LineBox[{416, 1801}], 
               LineBox[{420, 1809}], 
               LineBox[{422, 1815}], 
               LineBox[{433, 1830}], 
               LineBox[{434, 1831}], 
               LineBox[{435, 1832}], 
               LineBox[{436, 1833}], 
               LineBox[{437, 1834}], 
               LineBox[{438, 1835}], 
               LineBox[{439, 1836}], 
               LineBox[{440, 1837}], 
               LineBox[{441, 1838}], 
               LineBox[{442, 1839}], 
               LineBox[{443, 1840}], 
               LineBox[{444, 1841}], 
               LineBox[{445, 1842}], 
               LineBox[{446, 1843}], 
               LineBox[{447, 1844}], 
               LineBox[{448, 1845}], 
               LineBox[{449, 1846}], 
               LineBox[{450, 1847}], 
               LineBox[{451, 1848}], 
               LineBox[{452, 1849}], 
               LineBox[{453, 1850}], 
               LineBox[{454, 1851}], 
               LineBox[{455, 1852}], 
               LineBox[{456, 1853}], 
               LineBox[{457, 1854}], 
               LineBox[{458, 1855}], 
               LineBox[{459, 1856}], 
               LineBox[{460, 1857}], 
               LineBox[{461, 1858}], 
               LineBox[{462, 1859}], 
               LineBox[{463, 1860}], 
               LineBox[{464, 1861}], 
               LineBox[{465, 1862}], 
               LineBox[{466, 1863}], 
               LineBox[{467, 1864}], 
               LineBox[{468, 1865}], 
               LineBox[{469, 1866}], 
               LineBox[{470, 1867}], 
               LineBox[{471, 1868}], 
               LineBox[{472, 1869}], 
               LineBox[{473, 1870}], 
               LineBox[{474, 1871}], 
               LineBox[{475, 1872}], 
               LineBox[{476, 1873}], 
               LineBox[{477, 1874}], 
               LineBox[{478, 1875}], 
               LineBox[{479, 1876}], 
               LineBox[{480, 1877}], 
               LineBox[{481, 1878}], 
               LineBox[{482, 1879}], 
               LineBox[{483, 1880}], 
               LineBox[{484, 1881}], 
               LineBox[{485, 1882}], 
               LineBox[{486, 1883}], 
               LineBox[{487, 1884}], 
               LineBox[{488, 1885}], 
               LineBox[{489, 1886}], 
               LineBox[{498, 1899}], 
               LineBox[{501, 1906}], 
               LineBox[{503, 1912}], 
               LineBox[{504, 1913}], 
               LineBox[{505, 1914}], 
               LineBox[{506, 1915}], 
               LineBox[{507, 1916}], 
               LineBox[{508, 1917}], 
               LineBox[{509, 1918}], 
               LineBox[{510, 1919}], 
               LineBox[{511, 1920}], 
               LineBox[{512, 1921}], 
               LineBox[{513, 1922}], 
               LineBox[{514, 1923}], 
               LineBox[{515, 1924}], 
               LineBox[{517, 1930}], 
               LineBox[{518, 1931}], 
               LineBox[{519, 1932}], 
               LineBox[{521, 1938}], 
               LineBox[{522, 1939}], 
               LineBox[{528, 1949}], 
               LineBox[{542, 1967}], 
               LineBox[{546, 1975}], 
               LineBox[{549, 1982}], 
               LineBox[{550, 1983}], 
               LineBox[{552, 1989}], 
               LineBox[{553, 1990}], 
               LineBox[{555, 1996}], 
               LineBox[{556, 1997}], 
               LineBox[{557, 1998}], 
               LineBox[{558, 1999}], 
               LineBox[{559, 2000}], 
               LineBox[{560, 2001}], 
               LineBox[{561, 2002}], 
               LineBox[{562, 2003}], 
               LineBox[{563, 2004}], 
               LineBox[{564, 2005}], 
               LineBox[{565, 2006}], 
               LineBox[{566, 2007}], 
               LineBox[{567, 2008}], 
               LineBox[{568, 2009}], 
               LineBox[{569, 2010}], 
               LineBox[{570, 2011}], 
               LineBox[{571, 2012}], 
               LineBox[{572, 2013}], 
               LineBox[{573, 2014}], 
               LineBox[{574, 2015}], 
               LineBox[{576, 2021}], 
               LineBox[{577, 2022}], 
               LineBox[{578, 2023}], 
               LineBox[{579, 2024}], 
               LineBox[{580, 2025}], 
               LineBox[{581, 2026}], 
               LineBox[{583, 2032}], 
               LineBox[{584, 2033}], 
               LineBox[{585, 2034}], 
               LineBox[{587, 2040}], 
               LineBox[{590, 2047}], 
               LineBox[{591, 2048}], 
               LineBox[{592, 2049}], 
               LineBox[{593, 2050}], 
               LineBox[{594, 2051}], 
               LineBox[{595, 2052}], 
               LineBox[{597, 2058}], 
               LineBox[{598, 2059}], 
               LineBox[{599, 2060}], 
               LineBox[{601, 2066}], 
               LineBox[{602, 2067}], 
               LineBox[{604, 2073}], 
               LineBox[{605, 2074}], 
               LineBox[{606, 2075}], 
               LineBox[{609, 2082}], 
               LineBox[{611, 2088}], 
               LineBox[{613, 2094}], 
               LineBox[{615, 2100}], 
               LineBox[{617, 2106}], 
               LineBox[{619, 2112}], 
               LineBox[{620, 2113}], 
               LineBox[{623, 2120}], 
               LineBox[{624, 2121}], 
               LineBox[{625, 2122}], 
               LineBox[{627, 2128}], 
               LineBox[{628, 2129}], 
               LineBox[{630, 2135}], 
               LineBox[{631, 2136}], 
               LineBox[{633, 2142}], 
               LineBox[{634, 2143}], 
               LineBox[{635, 2144}], 
               LineBox[{636, 2145}], 
               LineBox[{637, 2146}], 
               LineBox[{638, 2147}], 
               LineBox[{639, 2148}], 
               LineBox[{640, 2149}], 
               LineBox[{641, 2150}], 
               LineBox[{642, 2151}], 
               LineBox[{643, 2152}], 
               LineBox[{644, 2153}], 
               LineBox[{645, 2154}], 
               LineBox[{646, 2155}], 
               LineBox[{647, 2156}], 
               LineBox[{648, 2157}], 
               LineBox[{649, 2158}], 
               LineBox[{650, 2159}], 
               LineBox[{651, 2160}], 
               LineBox[{652, 2161}], 
               LineBox[{653, 2162}], 
               LineBox[{654, 2163}]}, {
               Directive[
                RGBColor[1, 0, 0], 
                Opacity[0.2]], 
               LineBox[{29, 1731}], 
               LineBox[{30, 1732}], 
               LineBox[{31, 1733}], 
               LineBox[{32, 1734}], 
               LineBox[{33, 1735}], 
               LineBox[{34, 1736}], 
               LineBox[{35, 1737}], 
               LineBox[{36, 1738}], 
               LineBox[{37, 1739}], 
               LineBox[{38, 1740}], 
               LineBox[{57, 1763}], 
               LineBox[{58, 1764}], 
               LineBox[{77, 1787}], 
               LineBox[{78, 1788}], 
               LineBox[{79, 1789}], 
               LineBox[{80, 1790}], 
               LineBox[{81, 1791}], 
               LineBox[{82, 1792}], 
               LineBox[{83, 1793}], 
               LineBox[{84, 1794}], 
               LineBox[{85, 1795}], 
               LineBox[{86, 1796}], 
               LineBox[{87, 1797}], 
               LineBox[{88, 1798}], 
               LineBox[{90, 1804}], 
               LineBox[{91, 1805}], 
               LineBox[{92, 1806}], 
               LineBox[{94, 1812}], 
               LineBox[{96, 1818}], 
               LineBox[{97, 1819}], 
               LineBox[{98, 1820}], 
               LineBox[{99, 1821}], 
               LineBox[{100, 1822}], 
               LineBox[{101, 1823}], 
               LineBox[{102, 1824}], 
               LineBox[{103, 1825}], 
               LineBox[{104, 1826}], 
               LineBox[{105, 1827}], 
               LineBox[{163, 1889}], 
               LineBox[{164, 1890}], 
               LineBox[{165, 1891}], 
               LineBox[{166, 1892}], 
               LineBox[{167, 1893}], 
               LineBox[{168, 1894}], 
               LineBox[{169, 1895}], 
               LineBox[{170, 1896}], 
               LineBox[{172, 1902}], 
               LineBox[{173, 1903}], 
               LineBox[{175, 1909}], 
               LineBox[{189, 1927}], 
               LineBox[{193, 1935}], 
               LineBox[{196, 1942}], 
               LineBox[{197, 1943}], 
               LineBox[{198, 1944}], 
               LineBox[{199, 1945}], 
               LineBox[{200, 1946}], 
               LineBox[{202, 1952}], 
               LineBox[{203, 1953}], 
               LineBox[{204, 1954}], 
               LineBox[{205, 1955}], 
               LineBox[{206, 1956}], 
               LineBox[{207, 1957}], 
               LineBox[{208, 1958}], 
               LineBox[{209, 1959}], 
               LineBox[{210, 1960}], 
               LineBox[{211, 1961}], 
               LineBox[{212, 1962}], 
               LineBox[{213, 1963}], 
               LineBox[{214, 1964}], 
               LineBox[{216, 1970}], 
               LineBox[{217, 1971}], 
               LineBox[{218, 1972}], 
               LineBox[{220, 1978}], 
               LineBox[{221, 1979}], 
               LineBox[{224, 1986}], 
               LineBox[{227, 1993}], 
               LineBox[{248, 2018}], 
               LineBox[{255, 2029}], 
               LineBox[{259, 2037}], 
               LineBox[{261, 2043}], 
               LineBox[{262, 2044}], 
               LineBox[{269, 2055}], 
               LineBox[{273, 2063}], 
               LineBox[{276, 2070}], 
               LineBox[{280, 2078}], 
               LineBox[{281, 2079}], 
               LineBox[{283, 2085}], 
               LineBox[{285, 2091}], 
               LineBox[{287, 2097}], 
               LineBox[{289, 2103}], 
               LineBox[{291, 2109}], 
               LineBox[{294, 2116}], 
               LineBox[{295, 2117}], 
               LineBox[{299, 2125}], 
               LineBox[{302, 2132}], 
               
               LineBox[{305, 
                2139}]}, {}, {}, {}, {}, {}, {}, {}, {}, {}, {}, {}, {}, {
               Directive[
                RGBColor[1, 0.5, 0], 
                Opacity[0.2]], 
               LineBox[{659, 1319}], 
               LineBox[{989, 1320}], 
               LineBox[{990, 1321}], 
               LineBox[{991, 1322}], 
               LineBox[{992, 1323}], 
               LineBox[{993, 1324}], 
               LineBox[{994, 1325}], 
               LineBox[{995, 1326}], 
               LineBox[{996, 1327}], 
               LineBox[{997, 1328}], 
               LineBox[{998, 1329}], 
               LineBox[{999, 1330}], 
               LineBox[{1000, 1331}], 
               LineBox[{1001, 1332}], 
               LineBox[{1002, 1333}], 
               LineBox[{1003, 1334}], 
               LineBox[{1004, 1335}], 
               LineBox[{1005, 1336}], 
               LineBox[{1006, 1337}], 
               LineBox[{1007, 1338}], 
               LineBox[{1008, 1339}], 
               LineBox[{1009, 1340}], 
               LineBox[{1010, 1341}], 
               LineBox[{1011, 1342}], 
               LineBox[{1012, 1343}], 
               LineBox[{1013, 1344}], 
               LineBox[{1014, 1345}], 
               LineBox[{1016, 1351}], 
               LineBox[{1017, 1352}], 
               LineBox[{1021, 1360}], 
               LineBox[{1024, 1367}], 
               LineBox[{1025, 1368}], 
               LineBox[{1026, 1369}], 
               LineBox[{1027, 1370}], 
               LineBox[{1028, 1371}], 
               LineBox[{1029, 1372}], 
               LineBox[{1031, 1378}], 
               LineBox[{1032, 1379}], 
               LineBox[{1035, 1386}], 
               LineBox[{1036, 1387}], 
               LineBox[{1043, 1398}], 
               LineBox[{1044, 1399}], 
               LineBox[{1045, 1400}], 
               LineBox[{1046, 1401}], 
               LineBox[{1047, 1402}], 
               LineBox[{1048, 1403}], 
               LineBox[{1049, 1404}], 
               LineBox[{1050, 1405}], 
               LineBox[{1051, 1406}], 
               LineBox[{1052, 1407}], 
               LineBox[{1053, 1408}], 
               LineBox[{1054, 1409}], 
               LineBox[{1055, 1410}], 
               LineBox[{1056, 1411}], 
               LineBox[{1057, 1412}], 
               LineBox[{1058, 1413}], 
               LineBox[{1059, 1414}], 
               LineBox[{1060, 1415}], 
               LineBox[{1061, 1416}], 
               LineBox[{1062, 1417}], 
               LineBox[{1063, 1418}], 
               LineBox[{1064, 1419}], 
               LineBox[{1066, 1425}], 
               LineBox[{1067, 1426}], 
               LineBox[{1068, 1427}], 
               LineBox[{1069, 1428}], 
               LineBox[{1071, 1434}], 
               LineBox[{1072, 1435}], 
               LineBox[{1073, 1436}], 
               LineBox[{1074, 1437}], 
               LineBox[{1075, 1438}], 
               LineBox[{1076, 1439}], 
               LineBox[{1077, 1440}], 
               LineBox[{1078, 1441}], 
               LineBox[{1079, 1442}], 
               LineBox[{1082, 1449}], 
               LineBox[{1083, 1450}], 
               LineBox[{1084, 1451}], 
               LineBox[{1085, 1452}], 
               LineBox[{1086, 1453}], 
               LineBox[{1087, 1454}], 
               LineBox[{1088, 1455}], 
               LineBox[{1089, 1456}], 
               LineBox[{1090, 1457}], 
               LineBox[{1091, 1458}], 
               LineBox[{1092, 1459}], 
               LineBox[{1093, 1460}], 
               LineBox[{1094, 1461}], 
               LineBox[{1095, 1462}], 
               LineBox[{1096, 1463}], 
               LineBox[{1097, 1464}], 
               LineBox[{1098, 1465}], 
               LineBox[{1099, 1466}], 
               LineBox[{1100, 1467}], 
               LineBox[{1101, 1468}], 
               LineBox[{1102, 1469}], 
               LineBox[{1103, 1470}], 
               LineBox[{1104, 1471}], 
               LineBox[{1105, 1472}], 
               LineBox[{1106, 1473}], 
               LineBox[{1107, 1474}], 
               LineBox[{1108, 1475}], 
               LineBox[{1109, 1476}], 
               LineBox[{1110, 1477}], 
               LineBox[{1111, 1478}], 
               LineBox[{1112, 1479}], 
               LineBox[{1113, 1480}], 
               LineBox[{1114, 1481}], 
               LineBox[{1115, 1482}], 
               LineBox[{1116, 1483}], 
               LineBox[{1117, 1484}], 
               LineBox[{1118, 1485}], 
               LineBox[{1119, 1486}], 
               LineBox[{1120, 1487}], 
               LineBox[{1121, 1488}], 
               LineBox[{1122, 1489}], 
               LineBox[{1123, 1490}], 
               LineBox[{1124, 1491}], 
               LineBox[{1125, 1492}], 
               LineBox[{1126, 1493}], 
               LineBox[{1127, 1494}], 
               LineBox[{1128, 1495}], 
               LineBox[{1129, 1496}], 
               LineBox[{1130, 1497}], 
               LineBox[{1131, 1498}], 
               LineBox[{1132, 1499}], 
               LineBox[{1133, 1500}], 
               LineBox[{1134, 1501}], 
               LineBox[{1135, 1502}], 
               LineBox[{1136, 1503}], 
               LineBox[{1137, 1504}], 
               LineBox[{1138, 1505}], 
               LineBox[{1139, 1506}], 
               LineBox[{1140, 1507}], 
               LineBox[{1141, 1508}], 
               LineBox[{1142, 1509}], 
               LineBox[{1143, 1510}], 
               LineBox[{1144, 1511}], 
               LineBox[{1145, 1512}], 
               LineBox[{1146, 1513}], 
               LineBox[{1147, 1514}], 
               LineBox[{1148, 1515}], 
               LineBox[{1149, 1516}], 
               LineBox[{1150, 1517}], 
               LineBox[{1151, 1518}], 
               LineBox[{1152, 1519}], 
               LineBox[{1153, 1520}], 
               LineBox[{1154, 1521}], 
               LineBox[{1155, 1522}], 
               LineBox[{1156, 1523}], 
               LineBox[{1157, 1524}], 
               LineBox[{1158, 1525}], 
               LineBox[{1159, 1526}], 
               LineBox[{1160, 1527}], 
               LineBox[{1161, 1528}], 
               LineBox[{1162, 1529}], 
               LineBox[{1163, 1530}], 
               LineBox[{1164, 1531}], 
               LineBox[{1165, 1532}], 
               LineBox[{1166, 1533}], 
               LineBox[{1167, 1534}], 
               LineBox[{1168, 1535}], 
               LineBox[{1169, 1536}], 
               LineBox[{1170, 1537}], 
               LineBox[{1171, 1538}], 
               LineBox[{1172, 1539}], 
               LineBox[{1173, 1540}], 
               LineBox[{1174, 1541}], 
               LineBox[{1175, 1542}], 
               LineBox[{1176, 1543}], 
               LineBox[{1177, 1544}], 
               LineBox[{1178, 1545}], 
               LineBox[{1179, 1546}], 
               LineBox[{1180, 1547}], 
               LineBox[{1181, 1548}], 
               LineBox[{1182, 1549}], 
               LineBox[{1183, 1550}], 
               LineBox[{1184, 1551}], 
               LineBox[{1185, 1552}], 
               LineBox[{1186, 1553}], 
               LineBox[{1187, 1554}], 
               LineBox[{1188, 1555}], 
               LineBox[{1189, 1556}], 
               LineBox[{1190, 1557}], 
               LineBox[{1191, 1558}], 
               LineBox[{1192, 1559}], 
               LineBox[{1193, 1560}], 
               LineBox[{1194, 1561}], 
               LineBox[{1195, 1562}], 
               LineBox[{1197, 1568}], 
               LineBox[{1198, 1569}], 
               LineBox[{1199, 1570}], 
               LineBox[{1200, 1571}], 
               LineBox[{1202, 1577}], 
               LineBox[{1203, 1578}], 
               LineBox[{1204, 1579}], 
               LineBox[{1205, 1580}], 
               LineBox[{1206, 1581}], 
               LineBox[{1207, 1582}], 
               LineBox[{1208, 1583}], 
               LineBox[{1209, 1584}], 
               LineBox[{1210, 1585}], 
               LineBox[{1211, 1586}], 
               LineBox[{1212, 1587}], 
               LineBox[{1213, 1588}], 
               LineBox[{1214, 1589}], 
               LineBox[{1215, 1590}], 
               LineBox[{1216, 1591}], 
               LineBox[{1217, 1592}], 
               LineBox[{1218, 1593}], 
               LineBox[{1219, 1594}], 
               LineBox[{1220, 1595}], 
               LineBox[{1221, 1596}], 
               LineBox[{1222, 1597}], 
               LineBox[{1223, 1598}], 
               LineBox[{1224, 1599}], 
               LineBox[{1225, 1600}], 
               LineBox[{1226, 1601}], 
               LineBox[{1227, 1602}], 
               LineBox[{1230, 1609}], 
               LineBox[{1231, 1610}], 
               LineBox[{1232, 1611}], 
               LineBox[{1234, 1617}], 
               LineBox[{1235, 1618}], 
               LineBox[{1236, 1619}], 
               LineBox[{1237, 1620}], 
               LineBox[{1238, 1621}], 
               LineBox[{1239, 1622}], 
               LineBox[{1240, 1623}], 
               LineBox[{1241, 1624}], 
               LineBox[{1242, 1625}], 
               LineBox[{1243, 1626}], 
               LineBox[{1244, 1627}], 
               LineBox[{1245, 1628}], 
               LineBox[{1246, 1629}], 
               LineBox[{1247, 1630}], 
               LineBox[{1248, 1631}], 
               LineBox[{1249, 1632}], 
               LineBox[{1250, 1633}], 
               LineBox[{1251, 1634}], 
               LineBox[{1252, 1635}], 
               LineBox[{1253, 1636}], 
               LineBox[{1254, 1637}], 
               LineBox[{1255, 1638}], 
               LineBox[{1256, 1639}], 
               LineBox[{1257, 1640}], 
               LineBox[{1258, 1641}], 
               LineBox[{1259, 1642}], 
               LineBox[{1260, 1643}], 
               LineBox[{1261, 1644}], 
               LineBox[{1262, 1645}], 
               LineBox[{1263, 1646}], 
               LineBox[{1264, 1647}], 
               LineBox[{1265, 1648}], 
               LineBox[{1266, 1649}], 
               LineBox[{1267, 1650}], 
               LineBox[{1268, 1651}], 
               LineBox[{1269, 1652}], 
               LineBox[{1270, 1653}], 
               LineBox[{1271, 1654}], 
               LineBox[{1272, 1655}], 
               LineBox[{1273, 1656}], 
               LineBox[{1274, 1657}], 
               LineBox[{1275, 1658}], 
               LineBox[{1276, 1659}], 
               LineBox[{1277, 1660}], 
               LineBox[{1278, 1661}], 
               LineBox[{1279, 1662}], 
               LineBox[{1280, 1663}], 
               LineBox[{1281, 1664}], 
               LineBox[{1282, 1665}], 
               LineBox[{1283, 1666}], 
               LineBox[{1284, 1667}], 
               LineBox[{1285, 1668}], 
               LineBox[{1286, 1669}], 
               LineBox[{1287, 1670}], 
               LineBox[{1288, 1671}], 
               LineBox[{1289, 1672}], 
               LineBox[{1290, 1673}], 
               LineBox[{1291, 1674}], 
               LineBox[{1292, 1675}], 
               LineBox[{1293, 1676}], 
               LineBox[{1294, 1677}], 
               LineBox[{1295, 1678}], 
               LineBox[{1296, 1679}], 
               LineBox[{1297, 1680}], 
               LineBox[{1298, 1681}], 
               LineBox[{1299, 1682}], 
               LineBox[{1300, 1683}], 
               LineBox[{1301, 1684}], 
               LineBox[{1302, 1685}], 
               LineBox[{1303, 1686}], 
               LineBox[{1304, 1687}], 
               LineBox[{1305, 1688}], 
               LineBox[{1306, 1689}], 
               LineBox[{1307, 1690}], 
               LineBox[{1308, 1691}], 
               LineBox[{1309, 1692}], 
               LineBox[{1310, 1693}], 
               LineBox[{1311, 1694}], 
               LineBox[{1312, 1695}], 
               LineBox[{1313, 1696}], 
               LineBox[{1314, 1697}], 
               LineBox[{1315, 1698}], 
               LineBox[{1316, 1699}]}, {
               Directive[
                RGBColor[1, 0.5, 0], 
                Opacity[0.2]], 
               LineBox[{686, 1348}], 
               LineBox[{689, 1355}], 
               LineBox[{690, 1356}], 
               LineBox[{691, 1357}], 
               LineBox[{693, 1363}], 
               LineBox[{694, 1364}], 
               LineBox[{701, 1375}], 
               LineBox[{704, 1382}], 
               LineBox[{705, 1383}], 
               LineBox[{708, 1390}], 
               LineBox[{709, 1391}], 
               LineBox[{710, 1392}], 
               LineBox[{711, 1393}], 
               LineBox[{712, 1394}], 
               LineBox[{713, 1395}], 
               LineBox[{736, 1422}], 
               LineBox[{741, 1431}], 
               LineBox[{751, 1445}], 
               LineBox[{752, 1446}], 
               LineBox[{867, 1565}], 
               LineBox[{872, 1574}], 
               LineBox[{899, 1605}], 
               LineBox[{900, 1606}], 
               LineBox[{904, 1614}]}}, {{
               Directive[
                PointSize[0.004583333333333334], 
                AbsoluteThickness[1.6], 
                RGBColor[1, 0, 0]], 
               PointBox[CompressedData["
1:eJwNxFVgFQQAAMA3ukM6pRQB6S4RDEoFaaQnJTG6u7vZiI3uzg22oTRIp3SX
kgallNzHXc7gLnVCggKBQFX1ShQI9KYPfelHfwYwkEEMZghDGcZwRjCSUYxm
DGMZx3gmMJFJTGYKU5nGdGYwk1DCmMVs5jCXcCKYx3wWsJBFLGYJS1nGclaw
klWsZg1rWcd6NrCRTWxmC1uJJIptbCeaGGLZwc/8wk52sZs97GUf+znAQX7l
EIc5wlGOcZwTnOQUpznDWX7jHOe5wEUucZkrXOUa17nBTW5xmzvc5R6/8wf3
ecBDHvGYJ/zJX/zNPzzlGc95wUv+5T9e8Zo3vOUd/xNIHAgEEYe4xCM+CUhI
IhKThKQkIzkpSEkqUvMBaUhLOtKTgYxkIjNZyEo2svMhOchJLnKTh4/4mLx8
Qj7yU4BPKUghClOEohSjOCUoSSlKU4aylKM8FajIZ1TicypThS/4kq/4mqpU
ozo1qMk3fMt31KI231OHutSjPg1oSCMa8wNNaEozmtOClrQimB9pTRva0o72
/EQHOtKJzoTQha50ozs96EkvetOHvvSjPwMYyCAGM4ShDGM4IxjJKEYzhrGM
YzwTmMgkJjOFqUxjOjOYSShhzGI2c5hLOBHMYz4LWMgiFrOEpSxjOStYySpW
s4a1rGM9G9jIJjazha1EEsU2thNNDLG8B5zCtpg=
                "]]}, {}, {
               Directive[
                PointSize[0.004583333333333334], 
                AbsoluteThickness[1.6], 
                RGBColor[1, 0.5, 0]], 
               PointBox[CompressedData["
1:eJwNxGlgDgQAANBvpTY72Gw2dtnJNrYZO9jhmN0bakmHclWisqWioqKDcpSj
6C4iQqU7nY5Ct5xdKkI33Ur3+/Fe6tjW5pagQCBQr+CwQCCEtoQSRjgRtKM9
kUTRgWhi6EgscXSiM/EkkEgSyXQhhVTSSCeDTLrSjSyyyaE7Pcglj3x6UkAv
elNIEcWU0Ie+lFJGORX0oz8DGEglg6iimhpqqaOeBhppYjBDGMopnEozpzGM
0xnOGZzJWZzNCM7hXEYyitGMYSzncT4XMI4LGc8ELuJiLmEiLbRyKZO4jMu5
gslM4Uqu4mqmMo1ruJbrmM4MrucGbuQmZjKLm7mF2cxhLvO4lduYzwIWsojb
uYPFLOFO7uJu7uFe7uN+HuBBlrKMh1jOCh5mJat4hNWsYS2P8hiPs44neJKn
eJpneJbneJ71vMCLvMTLvMKrbGAjm9jMa7zOFrayjTd4k7d4m3d4l/fYzvvs
YCe72M0e9vIBH/IRH/MJ+/iUz/ic/RzgCw5yiMN8yVd8zTd8y3d8zxGO8gM/
8hM/8wu/8hvH+J0/OM6f/MXf/MO//EcgPBAI4gROpA0ncTLBhNCWUMIIJ4J2
tCeSKDoQTQwdiSWOTnQmngQSSSKZLqSQShrpZJBJV7qRRTY5dKcHueSRT08K
6EVvCimimBL60JdSyiingn70ZwADqWQQVVRTQy111NNAI00MZghD+R/QGJw0

                "]]}, {}}}], {{}, {}}}, {
          DisplayFunction -> Identity, DisplayFunction -> Identity, 
           AspectRatio -> NCache[GoldenRatio^(-1), 0.6180339887498948], 
           Axes -> {True, True}, AxesLabel -> {
             FormBox["\"Day\"", TraditionalForm], 
             FormBox["\"Infections, Deaths x 10\"", TraditionalForm]}, 
           AxesOrigin -> {0, 0}, DisplayFunction :> Identity, 
           Frame -> {{False, False}, {False, False}}, 
           FrameLabel -> {{None, None}, {None, None}}, 
           FrameTicks -> {{Automatic, Automatic}, {Automatic, Automatic}}, 
           GridLines -> {None, None}, GridLinesStyle -> Directive[
             GrayLevel[0.5, 0.4]], 
           Method -> {
            "OptimizePlotMarkers" -> True, "OptimizePlotMarkers" -> True, 
             "CoordinatesToolOptions" -> {"DisplayFunction" -> ({
                 Identity[
                  Part[#, 1]], 
                 Identity[
                  Part[#, 2]]}& ), "CopiedValueFunction" -> ({
                 Identity[
                  Part[#, 1]], 
                 Identity[
                  Part[#, 2]]}& )}}, PlotLabel -> 
           FormBox["\"Infections, Deaths per capita\"", TraditionalForm], 
           PlotRange -> {{0, 331.}, {0, 2.3839021318705304`*^-6}}, 
           PlotRangeClipping -> True, PlotRangePadding -> {{
              Scaled[0.02], 
              Scaled[0.02]}, {
              Scaled[0.02], 
              Scaled[0.05]}}, Ticks -> {Automatic, Automatic}}], 
         FormBox[
          FormBox[
           
           TemplateBox[{
            "\"New Infections\"", "\"Model Reported New Infections\"", 
             "\"Deaths \[Times] 10\"", "\"Model Deaths \[Times] 10\""}, 
            "PointLegend", DisplayFunction -> (FormBox[
              StyleBox[
               StyleBox[
                PaneBox[
                 TagBox[
                  GridBox[{{
                    TagBox[
                    GridBox[{{
                    GraphicsBox[{{}, {
                    Directive[
                    EdgeForm[
                    Directive[
                    Opacity[0.3], 
                    GrayLevel[0]]], 
                    PointSize[0.5], 
                    AbsoluteThickness[1.6], 
                    RGBColor[1, 0, 0]], {
                    Directive[
                    EdgeForm[
                    Directive[
                    Opacity[0.3], 
                    GrayLevel[0]]], 
                    PointSize[0.5], 
                    AbsoluteThickness[1.6], 
                    RGBColor[1, 0, 0]], 
                    PointBox[
                    NCache[{
                    Scaled[{
                    Rational[1, 2], 
                    Rational[1, 2]}]}, {
                    Scaled[{0.5, 0.5}]}]]}}}, AspectRatio -> Full, 
                    ImageSize -> {10, 10}, PlotRangePadding -> None, 
                    ImagePadding -> Automatic, 
                    BaselinePosition -> (Scaled[0.1] -> Baseline)], #}, {
                    GraphicsBox[{{
                    Directive[
                    EdgeForm[
                    Directive[
                    Opacity[0.3], 
                    GrayLevel[0]]], 
                    PointSize[0.5], 
                    AbsoluteThickness[1.6], 
                    RGBColor[1, 0, 0]], {
                    LineBox[{{0, 10}, {20, 10}}]}}, {
                    Directive[
                    EdgeForm[
                    Directive[
                    Opacity[0.3], 
                    GrayLevel[0]]], 
                    PointSize[0.5], 
                    AbsoluteThickness[1.6], 
                    RGBColor[1, 0, 0]], {}}}, AspectRatio -> Full, 
                    ImageSize -> {20, 10}, PlotRangePadding -> None, 
                    ImagePadding -> Automatic, 
                    BaselinePosition -> (Scaled[0.1] -> Baseline)], #2}, {
                    GraphicsBox[{{}, {
                    Directive[
                    EdgeForm[
                    Directive[
                    Opacity[0.3], 
                    GrayLevel[0]]], 
                    PointSize[0.5], 
                    AbsoluteThickness[1.6], 
                    RGBColor[1, 0.5, 0]], {
                    Directive[
                    EdgeForm[
                    Directive[
                    Opacity[0.3], 
                    GrayLevel[0]]], 
                    PointSize[0.5], 
                    AbsoluteThickness[1.6], 
                    RGBColor[1, 0.5, 0]], 
                    PointBox[
                    NCache[{
                    Scaled[{
                    Rational[1, 2], 
                    Rational[1, 2]}]}, {
                    Scaled[{0.5, 0.5}]}]]}}}, AspectRatio -> Full, 
                    ImageSize -> {10, 10}, PlotRangePadding -> None, 
                    ImagePadding -> Automatic, 
                    BaselinePosition -> (Scaled[0.1] -> Baseline)], #3}, {
                    GraphicsBox[{{
                    Directive[
                    EdgeForm[
                    Directive[
                    Opacity[0.3], 
                    GrayLevel[0]]], 
                    PointSize[0.5], 
                    AbsoluteThickness[1.6], 
                    RGBColor[1, 0.5, 0]], {
                    LineBox[{{0, 10}, {20, 10}}]}}, {
                    Directive[
                    EdgeForm[
                    Directive[
                    Opacity[0.3], 
                    GrayLevel[0]]], 
                    PointSize[0.5], 
                    AbsoluteThickness[1.6], 
                    RGBColor[1, 0.5, 0]], {}}}, AspectRatio -> Full, 
                    ImageSize -> {20, 10}, PlotRangePadding -> None, 
                    ImagePadding -> Automatic, 
                    BaselinePosition -> (Scaled[0.1] -> Baseline)], #4}}, 
                    GridBoxAlignment -> {
                    "Columns" -> {Center, Left}, "Rows" -> {{Baseline}}}, 
                    AutoDelete -> False, 
                    GridBoxDividers -> {
                    "Columns" -> {{False}}, "Rows" -> {{False}}}, 
                    GridBoxItemSize -> {
                    "Columns" -> {{All}}, "Rows" -> {{All}}}, 
                    GridBoxSpacings -> {
                    "Columns" -> {{0.5}}, "Rows" -> {{0.8}}}], "Grid"]}}, 
                   GridBoxAlignment -> {
                    "Columns" -> {{Left}}, "Rows" -> {{Top}}}, AutoDelete -> 
                   False, GridBoxItemSize -> {
                    "Columns" -> {{Automatic}}, "Rows" -> {{Automatic}}}, 
                   GridBoxSpacings -> {"Columns" -> {{1}}, "Rows" -> {{0}}}], 
                  "Grid"], Alignment -> Left, AppearanceElements -> None, 
                 ImageMargins -> {{5, 5}, {5, 5}}, ImageSizeAction -> 
                 "ResizeToFit"], LineIndent -> 0, StripOnInput -> False], {
               FontFamily -> "Arial"}, Background -> Automatic, StripOnInput -> 
               False], TraditionalForm]& ), 
            InterpretationFunction :> (RowBox[{"PointLegend", "[", 
               RowBox[{
                 RowBox[{"{", 
                   RowBox[{
                    RowBox[{"Directive", "[", 
                    RowBox[{
                    RowBox[{"PointSize", "[", "0.004583333333333334`", "]"}], 
                    ",", 
                    RowBox[{"AbsoluteThickness", "[", "1.6`", "]"}], ",", 
                    InterpretationBox[
                    ButtonBox[
                    TooltipBox[
                    GraphicsBox[{{
                    GrayLevel[0], 
                    RectangleBox[{0, 0}]}, {
                    GrayLevel[0], 
                    RectangleBox[{1, -1}]}, {
                    RGBColor[1, 0, 0], 
                    RectangleBox[{0, -1}, {2, 1}]}}, DefaultBaseStyle -> 
                    "ColorSwatchGraphics", AspectRatio -> 1, Frame -> True, 
                    FrameStyle -> RGBColor[0.6666666666666666, 0., 0.], 
                    FrameTicks -> None, PlotRangePadding -> None, ImageSize -> 
                    Dynamic[{Automatic, 1.35 CurrentValue["FontCapHeight"]/
                    AbsoluteCurrentValue[Magnification]}]], 
                    StyleBox[
                    RowBox[{"RGBColor", "[", 
                    RowBox[{"1", ",", "0", ",", "0"}], "]"}], NumberMarks -> 
                    False]], Appearance -> None, BaseStyle -> {}, 
                    BaselinePosition -> Baseline, DefaultBaseStyle -> {}, 
                    ButtonFunction :> With[{Typeset`box$ = EvaluationBox[]}, 
                    If[
                    Not[
                    AbsoluteCurrentValue["Deployed"]], 
                    SelectionMove[Typeset`box$, All, Expression]; 
                    FrontEnd`Private`$ColorSelectorInitialAlpha = 1; 
                    FrontEnd`Private`$ColorSelectorInitialColor = 
                    RGBColor[1, 0, 0]; 
                    FrontEnd`Private`$ColorSelectorUseMakeBoxes = True; 
                    MathLink`CallFrontEnd[
                    FrontEnd`AttachCell[Typeset`box$, 
                    FrontEndResource["RGBColorValueSelector"], {
                    0, {Left, Bottom}}, {Left, Top}, 
                    "ClosingActions" -> {
                    "SelectionDeparture", "ParentChanged", 
                    "EvaluatorQuit"}]]]], BaseStyle -> Inherited, Evaluator -> 
                    Automatic, Method -> "Preemptive"], 
                    RGBColor[1, 0, 0], Editable -> False, Selectable -> 
                    False]}], "]"}], ",", 
                    RowBox[{"Directive", "[", 
                    RowBox[{
                    RowBox[{"PointSize", "[", "0.004583333333333334`", "]"}], 
                    ",", 
                    RowBox[{"AbsoluteThickness", "[", "1.6`", "]"}], ",", 
                    InterpretationBox[
                    ButtonBox[
                    TooltipBox[
                    GraphicsBox[{{
                    GrayLevel[0], 
                    RectangleBox[{0, 0}]}, {
                    GrayLevel[0], 
                    RectangleBox[{1, -1}]}, {
                    RGBColor[1, 0, 0], 
                    RectangleBox[{0, -1}, {2, 1}]}}, DefaultBaseStyle -> 
                    "ColorSwatchGraphics", AspectRatio -> 1, Frame -> True, 
                    FrameStyle -> RGBColor[0.6666666666666666, 0., 0.], 
                    FrameTicks -> None, PlotRangePadding -> None, ImageSize -> 
                    Dynamic[{Automatic, 1.35 CurrentValue["FontCapHeight"]/
                    AbsoluteCurrentValue[Magnification]}]], 
                    StyleBox[
                    RowBox[{"RGBColor", "[", 
                    RowBox[{"1", ",", "0", ",", "0"}], "]"}], NumberMarks -> 
                    False]], Appearance -> None, BaseStyle -> {}, 
                    BaselinePosition -> Baseline, DefaultBaseStyle -> {}, 
                    ButtonFunction :> With[{Typeset`box$ = EvaluationBox[]}, 
                    If[
                    Not[
                    AbsoluteCurrentValue["Deployed"]], 
                    SelectionMove[Typeset`box$, All, Expression]; 
                    FrontEnd`Private`$ColorSelectorInitialAlpha = 1; 
                    FrontEnd`Private`$ColorSelectorInitialColor = 
                    RGBColor[1, 0, 0]; 
                    FrontEnd`Private`$ColorSelectorUseMakeBoxes = True; 
                    MathLink`CallFrontEnd[
                    FrontEnd`AttachCell[Typeset`box$, 
                    FrontEndResource["RGBColorValueSelector"], {
                    0, {Left, Bottom}}, {Left, Top}, 
                    "ClosingActions" -> {
                    "SelectionDeparture", "ParentChanged", 
                    "EvaluatorQuit"}]]]], BaseStyle -> Inherited, Evaluator -> 
                    Automatic, Method -> "Preemptive"], 
                    RGBColor[1, 0, 0], Editable -> False, Selectable -> 
                    False]}], "]"}], ",", 
                    RowBox[{"Directive", "[", 
                    RowBox[{
                    RowBox[{"PointSize", "[", "0.004583333333333334`", "]"}], 
                    ",", 
                    RowBox[{"AbsoluteThickness", "[", "1.6`", "]"}], ",", 
                    InterpretationBox[
                    ButtonBox[
                    TooltipBox[
                    GraphicsBox[{{
                    GrayLevel[0], 
                    RectangleBox[{0, 0}]}, {
                    GrayLevel[0], 
                    RectangleBox[{1, -1}]}, {
                    RGBColor[1, 0.5, 0], 
                    RectangleBox[{0, -1}, {2, 1}]}}, DefaultBaseStyle -> 
                    "ColorSwatchGraphics", AspectRatio -> 1, Frame -> True, 
                    FrameStyle -> 
                    RGBColor[0.6666666666666666, 0.33333333333333337`, 0.], 
                    FrameTicks -> None, PlotRangePadding -> None, ImageSize -> 
                    Dynamic[{Automatic, 1.35 CurrentValue["FontCapHeight"]/
                    AbsoluteCurrentValue[Magnification]}]], 
                    StyleBox[
                    RowBox[{"RGBColor", "[", 
                    RowBox[{"1", ",", "0.5`", ",", "0"}], "]"}], NumberMarks -> 
                    False]], Appearance -> None, BaseStyle -> {}, 
                    BaselinePosition -> Baseline, DefaultBaseStyle -> {}, 
                    ButtonFunction :> With[{Typeset`box$ = EvaluationBox[]}, 
                    If[
                    Not[
                    AbsoluteCurrentValue["Deployed"]], 
                    SelectionMove[Typeset`box$, All, Expression]; 
                    FrontEnd`Private`$ColorSelectorInitialAlpha = 1; 
                    FrontEnd`Private`$ColorSelectorInitialColor = 
                    RGBColor[1, 0.5, 0]; 
                    FrontEnd`Private`$ColorSelectorUseMakeBoxes = True; 
                    MathLink`CallFrontEnd[
                    FrontEnd`AttachCell[Typeset`box$, 
                    FrontEndResource["RGBColorValueSelector"], {
                    0, {Left, Bottom}}, {Left, Top}, 
                    "ClosingActions" -> {
                    "SelectionDeparture", "ParentChanged", 
                    "EvaluatorQuit"}]]]], BaseStyle -> Inherited, Evaluator -> 
                    Automatic, Method -> "Preemptive"], 
                    RGBColor[1, 0.5, 0], Editable -> False, Selectable -> 
                    False]}], "]"}], ",", 
                    RowBox[{"Directive", "[", 
                    RowBox[{
                    RowBox[{"PointSize", "[", "0.004583333333333334`", "]"}], 
                    ",", 
                    RowBox[{"AbsoluteThickness", "[", "1.6`", "]"}], ",", 
                    InterpretationBox[
                    ButtonBox[
                    TooltipBox[
                    GraphicsBox[{{
                    GrayLevel[0], 
                    RectangleBox[{0, 0}]}, {
                    GrayLevel[0], 
                    RectangleBox[{1, -1}]}, {
                    RGBColor[1, 0.5, 0], 
                    RectangleBox[{0, -1}, {2, 1}]}}, DefaultBaseStyle -> 
                    "ColorSwatchGraphics", AspectRatio -> 1, Frame -> True, 
                    FrameStyle -> 
                    RGBColor[0.6666666666666666, 0.33333333333333337`, 0.], 
                    FrameTicks -> None, PlotRangePadding -> None, ImageSize -> 
                    Dynamic[{Automatic, 1.35 CurrentValue["FontCapHeight"]/
                    AbsoluteCurrentValue[Magnification]}]], 
                    StyleBox[
                    RowBox[{"RGBColor", "[", 
                    RowBox[{"1", ",", "0.5`", ",", "0"}], "]"}], NumberMarks -> 
                    False]], Appearance -> None, BaseStyle -> {}, 
                    BaselinePosition -> Baseline, DefaultBaseStyle -> {}, 
                    ButtonFunction :> With[{Typeset`box$ = EvaluationBox[]}, 
                    If[
                    Not[
                    AbsoluteCurrentValue["Deployed"]], 
                    SelectionMove[Typeset`box$, All, Expression]; 
                    FrontEnd`Private`$ColorSelectorInitialAlpha = 1; 
                    FrontEnd`Private`$ColorSelectorInitialColor = 
                    RGBColor[1, 0.5, 0]; 
                    FrontEnd`Private`$ColorSelectorUseMakeBoxes = True; 
                    MathLink`CallFrontEnd[
                    FrontEnd`AttachCell[Typeset`box$, 
                    FrontEndResource["RGBColorValueSelector"], {
                    0, {Left, Bottom}}, {Left, Top}, 
                    "ClosingActions" -> {
                    "SelectionDeparture", "ParentChanged", 
                    "EvaluatorQuit"}]]]], BaseStyle -> Inherited, Evaluator -> 
                    Automatic, Method -> "Preemptive"], 
                    RGBColor[1, 0.5, 0], Editable -> False, Selectable -> 
                    False]}], "]"}]}], "}"}], ",", 
                 RowBox[{"{", 
                   RowBox[{#, ",", #2, ",", #3, ",", #4}], "}"}], ",", 
                 RowBox[{"LegendMarkers", "\[Rule]", 
                   RowBox[{"{", 
                    RowBox[{
                    RowBox[{"{", 
                    RowBox[{"False", ",", "Automatic"}], "}"}], ",", 
                    RowBox[{"{", 
                    RowBox[{"False", ",", "Automatic"}], "}"}]}], "}"}]}], 
                 ",", 
                 RowBox[{"Joined", "\[Rule]", 
                   RowBox[{"{", 
                    RowBox[{"False", ",", "True", ",", "False", ",", "True"}],
                     "}"}]}], ",", 
                 RowBox[{"LabelStyle", "\[Rule]", 
                   RowBox[{"{", "}"}]}], ",", 
                 RowBox[{"LegendLayout", "\[Rule]", "\"Column\""}]}], 
               "]"}]& ), Editable -> True], TraditionalForm], 
          TraditionalForm]},
        "Legended",
        DisplayFunction->(GridBox[{{
            TagBox[
             ItemBox[
              PaneBox[
               TagBox[#, "SkipImageSizeLevel"], 
               Alignment -> {Center, Baseline}, BaselinePosition -> Baseline],
               DefaultBaseStyle -> "Labeled"], "SkipImageSizeLevel"], 
            ItemBox[#2, DefaultBaseStyle -> "LabeledLabel"]}}, 
          GridBoxAlignment -> {"Columns" -> {{Center}}, "Rows" -> {{Center}}},
           AutoDelete -> False, GridBoxItemSize -> Automatic, 
          BaselinePosition -> {1, 1}]& ),
        Editable->True,
        InterpretationFunction->(RowBox[{"Legended", "[", 
           RowBox[{#, ",", 
             RowBox[{"Placed", "[", 
               RowBox[{#2, ",", "After"}], "]"}]}], "]"}]& )], 
       TemplateBox[{
         GraphicsBox[{{}, {{{}, {}, {
              Hue[0.67, 0.6, 0.6], 
              Directive[
               PointSize[0.004583333333333334], 
               AbsoluteThickness[1.6], 
               RGBColor[1, 0.5, 0]], 
              LineBox[CompressedData["
1:eJxdz73OlFUUBeAtlSWFhQXFSAgxxpBRQQQVjogIAjriD/57QFEEhAG5gH0J
cwmnsZ/ScrdWfpdwLmEuwRhNzDxv8+Y5Kysr+4Xbj27cORQRV5+J+Of/77c7
//sf86/1n4fafw9t38/iw/g5/Dw+ghf4KD6Gj+MX8Uv4ZXwCL/Er+FX8Gj6J
T+HX8Wn8Bj6Dz+I38Vv4bXwOn8dt34njHXIcF8hxvEuO4yI5jvfIcVwix/E+
OY7L5DiukOP4gBzHVXIc18hxXCfH8SE5jo/Icaz23XDiwvExfZy4cNygjxMX
jk/o48SF41P6OHHh+Iw+Tlw4PqePExeOm/Rx4sLxBX2cuHB8SR8nLhxf0ceJ
C8fX9HHiwvENfZy4cHxLHycuHN/Rx4kLx/f0ceLC0fe9wA13nHjgwhPHLfZx
wx0nHrjwxHGbfdxwx4kHLjxx/MA+brjjxAMXnjh+ZB833HHigQtPHHfYxw13
nHjgwhPHT+zjhjtOPHDhieNn9nHDHSceuPDEcZd93HDHiQcuPHH8wj5uuOPE
AxeeOO6xjxvuOPHAhSeO++zjhjtOPHDhieMB+7jhjhMPXHji+JV93HDHiQcu
PHE8ZB833HHigQtPHI/Yxw13nHjgwhPHet+H8QIvccMr3PEaJ97ggbe48AGe
eIfjMffjBV7ihle44zVOvMEDb3HhAzzxDscT7scLvMQNr3DHa5x4gwfe4sIH
eOIdjt+4Hy/wEje8wh2vceINHniLCx/giXc4nnI/XuAlbniFO17jxBs88PZ/
/w3WGiQv
               "]]}, {
              Hue[0.9060679774997897, 0.6, 0.6], 
              Directive[
               PointSize[0.004583333333333334], 
               AbsoluteThickness[1.6], 
               RGBColor[1, 0, 0]], 
              LineBox[CompressedData["
1:eJw92HlcjfkXB/BbZkhlJkuRNN0xEm3CtBD6ICqJdm3qtt2W23KXLClcSxhN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               "]]}, {
              Hue[0.1421359549995791, 0.6, 0.6], 
              Directive[
               PointSize[0.004583333333333334], 
               AbsoluteThickness[1.6], 
               RGBColor[0, 0, 1]], 
              LineBox[CompressedData["
1:eJxF2Hlcjen7B/AjS4aibCF0Woev0YJvi1KfkspQTqV9O53W03o2LRRnNGRN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               "]]}, {
              Hue[0.37820393249936934`, 0.6, 0.6], 
              Directive[
               PointSize[0.004583333333333334], 
               AbsoluteThickness[1.6], 
               RGBColor[1, 0, 1]], 
              LineBox[CompressedData["
1:eJw1l3k81XkXx2/LEyMP2kujrqaQUqhEyEeErNeSNfwurn25W+mx1C0tWpQZ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               "]]}, {
              Hue[0.6142719099991583, 0.6, 0.6], 
              Directive[
               PointSize[0.004583333333333334], 
               AbsoluteThickness[1.6], 
               Dashing[{0, Small}], 
               RGBColor[0.5, 0, 0.5]], 
              LineBox[CompressedData["
1:eJw1mHk81Pkfx0e6E6ptU201qVArEcJSXu77HFfOwbivuVRataNiFYWuVakm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               "]]}, {
              Hue[0.8503398874989481, 0.6, 0.6], 
              Directive[
               PointSize[0.004583333333333334], 
               AbsoluteThickness[1.6], 
               Dashing[{0, Small}], 
               RGBColor[0, 1, 0]], 
              LineBox[CompressedData["
1:eJw1l3k8Vmkfxu/UlGlF2iROKSoVZSkUvwalSLaiiGPfeXiU8nrNmbRQKaYS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               "]]}, {
              Hue[0.08640786499873876, 0.6, 0.6], 
              Directive[
               PointSize[0.004583333333333334], 
               AbsoluteThickness[1.6], 
               Thickness[Large], 
               Dashing[{Small, Small}], 
               GrayLevel[0.5]], 
              LineBox[CompressedData["
1:eJxdzUnu1FUUBeCrI4Y1YODAQWmMMcaYQrFDhafSKKCWqGDvA2lsQMpmAXcJ
tYS3hFrCXcJ/CW8JtQRjHJjfdyc3X05OzjN3Ht+492REXHsi4t//3x0vLH+0
pU/hFT6Nn8JP4zV+Fj+Hn8cv4BfxS/hlvMFn8Cv4VXwWv4Zfx2/gN/Fb+Bx+
G7+D38Xn8QXclk4c75HjeJ8cxwfkOC6S47hEjuMyOY4r5Dg+JMfxETmOq+Q4
rpHjuE6O42NyHJ+Q4/iUHMd26YYTF47P6OPEheMGfZy4cHxOHycuHF/Qx4kL
x5f0ceLCcZM+Tlw4btHHiQvHV/Rx4sLxNX2cuHB8Qx8nLhzf0seJC8d39HHi
wvE9fZy4cPxAHycuHD/Sx4kLR196jRvuOPHAhSeO2+zjhjtOPHDhieMO+7jh
jhMPXHji+Il93HDHiQcuPHHcZR833HHigQtPHPfYxw13nHjgwhPHffZxwx0n
HrjwxPGAfdxwx4kHLjxx/Mw+brjjxAMXnjh+YR833HHigQtPHL+yjxvuOPHA
hSeO39jHDXeceODCE8dD9nHDHSceuPDE8Yh93HDHiQcuPHH8zj5uuOPEAxee
OB6zjxvuOPHAhSeO3dIrvMYb3PAWd7zDifd44AMufIInPuL4Y+kVXuMNbniL
O97hxHs88AEXPsETH3H8ufQKr/EGN7zFHe9w4j0e+IALn+CJjzj+WnqF13iD
G97ijnc48R4PfMCFT/DERxx/L73Ca7zBDW9xxzuceI8HPvzvfwBwRdEc
               
               "]]}}}, {{}, {}}}, {
          DisplayFunction -> Identity, DisplayFunction -> Identity, 
           AspectRatio -> NCache[GoldenRatio^(-1), 0.6180339887498948], 
           Axes -> {True, True}, AxesLabel -> {
             FormBox["\"Day\"", TraditionalForm], 
             FormBox["\"Epidemic\"", TraditionalForm]}, AxesOrigin -> {0, 0}, 
           DisplayFunction :> Identity, 
           Frame -> {{False, False}, {False, False}}, 
           FrameLabel -> {{None, None}, {None, None}}, 
           FrameTicks -> {{Automatic, Automatic}, {Automatic, Automatic}}, 
           GridLines -> {None, None}, GridLinesStyle -> Directive[
             GrayLevel[0.5, 0.4]], 
           Method -> {
            "OptimizePlotMarkers" -> True, "OptimizePlotMarkers" -> True, 
             "CoordinatesToolOptions" -> {"DisplayFunction" -> ({
                 Identity[
                  Part[#, 1]], 
                 Identity[
                  Part[#, 2]]}& ), "CopiedValueFunction" -> ({
                 Identity[
                  Part[#, 1]], 
                 Identity[
                  Part[#, 2]]}& )}}, PlotLabel -> 
           FormBox["\"Infection Rates, Infected, Removed\"", TraditionalForm],
            PlotRange -> {{0, 331.}, {-0.0002380845576688273, 
             2.3483597031073082`}}, PlotRangeClipping -> True, 
           PlotRangePadding -> {{
              Scaled[0.02], 
              Scaled[0.02]}, {
              Scaled[0.05], 
              Scaled[0.05]}}, Ticks -> {Automatic, Automatic}}], 
         FormBox[
          FormBox[
           
           TemplateBox[{
            "\"Initial Infection Factor, \
\\!\\(\\*FractionBox[SubscriptBox[\\(r\\), \\(0\\)], \\(m + d\\)]\\)\"", 
             "\"Infection Factor, \
\\!\\(\\*FractionBox[\\(\\*SubscriptBox[\\(r\\), \\(t\\)] \
\\*SubscriptBox[\\(S\\), \\(t\\)]\\), \\(m + d\\)]\\)\"", 
             "\"Infection Rate, \\!\\(\\*FractionBox[SubscriptBox[\\(r\\), \
\\(t\\)], \\(m + d\\)]\\)\"", 
             "\"Infection Risk, \\!\\(\\*SubscriptBox[\\(r\\), \\(t\\)]\\)\\!\
\\(\\*SubscriptBox[\\(F\\), \\(t\\)]\\) x 1000\"", 
             "\"Infected \[Times] 100\"", "\"Removed \[Times] 100\"", 
             "\"Stability Threshold, 1\""}, "PointLegend", 
            DisplayFunction -> (FormBox[
              StyleBox[
               StyleBox[
                PaneBox[
                 TagBox[
                  GridBox[{{
                    TagBox[
                    GridBox[{{
                    GraphicsBox[{{
                    Directive[
                    EdgeForm[
                    Directive[
                    Opacity[0.3], 
                    GrayLevel[0]]], 
                    PointSize[0.5], 
                    AbsoluteThickness[1.6], 
                    RGBColor[1, 0.5, 0]], {
                    LineBox[{{0, 10}, {40, 10}}]}}, {
                    Directive[
                    EdgeForm[
                    Directive[
                    Opacity[0.3], 
                    GrayLevel[0]]], 
                    PointSize[0.5], 
                    AbsoluteThickness[1.6], 
                    RGBColor[1, 0.5, 0]], {}}}, AspectRatio -> Full, 
                    ImageSize -> {40, 10}, PlotRangePadding -> None, 
                    ImagePadding -> Automatic, 
                    BaselinePosition -> (Scaled[0.1] -> Baseline)], #}, {
                    GraphicsBox[{{
                    Directive[
                    EdgeForm[
                    Directive[
                    Opacity[0.3], 
                    GrayLevel[0]]], 
                    PointSize[0.5], 
                    AbsoluteThickness[1.6], 
                    RGBColor[1, 0, 0]], {
                    LineBox[{{0, 10}, {40, 10}}]}}, {
                    Directive[
                    EdgeForm[
                    Directive[
                    Opacity[0.3], 
                    GrayLevel[0]]], 
                    PointSize[0.5], 
                    AbsoluteThickness[1.6], 
                    RGBColor[1, 0, 0]], {}}}, AspectRatio -> Full, 
                    ImageSize -> {40, 10}, PlotRangePadding -> None, 
                    ImagePadding -> Automatic, 
                    BaselinePosition -> (Scaled[0.1] -> Baseline)], #2}, {
                    GraphicsBox[{{
                    Directive[
                    EdgeForm[
                    Directive[
                    Opacity[0.3], 
                    GrayLevel[0]]], 
                    PointSize[0.5], 
                    AbsoluteThickness[1.6], 
                    RGBColor[0, 0, 1]], {
                    LineBox[{{0, 10}, {40, 10}}]}}, {
                    Directive[
                    EdgeForm[
                    Directive[
                    Opacity[0.3], 
                    GrayLevel[0]]], 
                    PointSize[0.5], 
                    AbsoluteThickness[1.6], 
                    RGBColor[0, 0, 1]], {}}}, AspectRatio -> Full, 
                    ImageSize -> {40, 10}, PlotRangePadding -> None, 
                    ImagePadding -> Automatic, 
                    BaselinePosition -> (Scaled[0.1] -> Baseline)], #3}, {
                    GraphicsBox[{{
                    Directive[
                    EdgeForm[
                    Directive[
                    Opacity[0.3], 
                    GrayLevel[0]]], 
                    PointSize[0.5], 
                    AbsoluteThickness[1.6], 
                    RGBColor[1, 0, 1]], {
                    LineBox[{{0, 10}, {40, 10}}]}}, {
                    Directive[
                    EdgeForm[
                    Directive[
                    Opacity[0.3], 
                    GrayLevel[0]]], 
                    PointSize[0.5], 
                    AbsoluteThickness[1.6], 
                    RGBColor[1, 0, 1]], {}}}, AspectRatio -> Full, 
                    ImageSize -> {40, 10}, PlotRangePadding -> None, 
                    ImagePadding -> Automatic, 
                    BaselinePosition -> (Scaled[0.1] -> Baseline)], #4}, {
                    GraphicsBox[{{
                    Directive[
                    EdgeForm[
                    Directive[
                    Opacity[0.3], 
                    GrayLevel[0]]], 
                    PointSize[0.5], 
                    AbsoluteThickness[1.6], 
                    Dashing[{0, Small}], 
                    RGBColor[0.5, 0, 0.5]], {
                    LineBox[{{0, 10}, {40, 10}}]}}, {
                    Directive[
                    EdgeForm[
                    Directive[
                    Opacity[0.3], 
                    GrayLevel[0]]], 
                    PointSize[0.5], 
                    AbsoluteThickness[1.6], 
                    Dashing[{0, Small}], 
                    RGBColor[0.5, 0, 0.5]], {}}}, AspectRatio -> Full, 
                    ImageSize -> {40, 10}, PlotRangePadding -> None, 
                    ImagePadding -> Automatic, 
                    BaselinePosition -> (Scaled[0.1] -> Baseline)], #5}, {
                    GraphicsBox[{{
                    Directive[
                    EdgeForm[
                    Directive[
                    Opacity[0.3], 
                    GrayLevel[0]]], 
                    PointSize[0.5], 
                    AbsoluteThickness[1.6], 
                    Dashing[{0, Small}], 
                    RGBColor[0, 1, 0]], {
                    LineBox[{{0, 10}, {40, 10}}]}}, {
                    Directive[
                    EdgeForm[
                    Directive[
                    Opacity[0.3], 
                    GrayLevel[0]]], 
                    PointSize[0.5], 
                    AbsoluteThickness[1.6], 
                    Dashing[{0, Small}], 
                    RGBColor[0, 1, 0]], {}}}, AspectRatio -> Full, 
                    ImageSize -> {40, 10}, PlotRangePadding -> None, 
                    ImagePadding -> Automatic, 
                    BaselinePosition -> (Scaled[0.1] -> Baseline)], #6}, {
                    GraphicsBox[{{
                    Directive[
                    EdgeForm[
                    Directive[
                    Opacity[0.3], 
                    GrayLevel[0]]], 
                    PointSize[0.5], 
                    AbsoluteThickness[1.6], 
                    Thickness[Large], 
                    Dashing[{Small, Small}], 
                    GrayLevel[0.5]], {
                    LineBox[{{0, 10}, {40, 10}}]}}, {
                    Directive[
                    EdgeForm[
                    Directive[
                    Opacity[0.3], 
                    GrayLevel[0]]], 
                    PointSize[0.5], 
                    AbsoluteThickness[1.6], 
                    Thickness[Large], 
                    Dashing[{Small, Small}], 
                    GrayLevel[0.5]], {}}}, AspectRatio -> Full, 
                    ImageSize -> {40, 10}, PlotRangePadding -> None, 
                    ImagePadding -> Automatic, 
                    BaselinePosition -> (Scaled[0.1] -> Baseline)], #7}}, 
                    GridBoxAlignment -> {
                    "Columns" -> {Center, Left}, "Rows" -> {{Baseline}}}, 
                    AutoDelete -> False, 
                    GridBoxDividers -> {
                    "Columns" -> {{False}}, "Rows" -> {{False}}}, 
                    GridBoxItemSize -> {
                    "Columns" -> {{All}}, "Rows" -> {{All}}}, 
                    GridBoxSpacings -> {
                    "Columns" -> {{0.5}}, "Rows" -> {{0.8}}}], "Grid"]}}, 
                   GridBoxAlignment -> {
                    "Columns" -> {{Left}}, "Rows" -> {{Top}}}, AutoDelete -> 
                   False, GridBoxItemSize -> {
                    "Columns" -> {{Automatic}}, "Rows" -> {{Automatic}}}, 
                   GridBoxSpacings -> {"Columns" -> {{1}}, "Rows" -> {{0}}}], 
                  "Grid"], Alignment -> Left, AppearanceElements -> None, 
                 ImageMargins -> {{5, 5}, {5, 5}}, ImageSizeAction -> 
                 "ResizeToFit"], LineIndent -> 0, StripOnInput -> False], {
               FontFamily -> "Arial"}, Background -> Automatic, StripOnInput -> 
               False], TraditionalForm]& ), 
            InterpretationFunction :> (RowBox[{"PointLegend", "[", 
               RowBox[{
                 RowBox[{"{", 
                   RowBox[{
                    RowBox[{"Directive", "[", 
                    RowBox[{
                    RowBox[{"PointSize", "[", "0.004583333333333334`", "]"}], 
                    ",", 
                    RowBox[{"AbsoluteThickness", "[", "1.6`", "]"}], ",", 
                    InterpretationBox[
                    ButtonBox[
                    TooltipBox[
                    GraphicsBox[{{
                    GrayLevel[0], 
                    RectangleBox[{0, 0}]}, {
                    GrayLevel[0], 
                    RectangleBox[{1, -1}]}, {
                    RGBColor[1, 0.5, 0], 
                    RectangleBox[{0, -1}, {2, 1}]}}, DefaultBaseStyle -> 
                    "ColorSwatchGraphics", AspectRatio -> 1, Frame -> True, 
                    FrameStyle -> 
                    RGBColor[0.6666666666666666, 0.33333333333333337`, 0.], 
                    FrameTicks -> None, PlotRangePadding -> None, ImageSize -> 
                    Dynamic[{Automatic, 1.35 CurrentValue["FontCapHeight"]/
                    AbsoluteCurrentValue[Magnification]}]], 
                    StyleBox[
                    RowBox[{"RGBColor", "[", 
                    RowBox[{"1", ",", "0.5`", ",", "0"}], "]"}], NumberMarks -> 
                    False]], Appearance -> None, BaseStyle -> {}, 
                    BaselinePosition -> Baseline, DefaultBaseStyle -> {}, 
                    ButtonFunction :> With[{Typeset`box$ = EvaluationBox[]}, 
                    If[
                    Not[
                    AbsoluteCurrentValue["Deployed"]], 
                    SelectionMove[Typeset`box$, All, Expression]; 
                    FrontEnd`Private`$ColorSelectorInitialAlpha = 1; 
                    FrontEnd`Private`$ColorSelectorInitialColor = 
                    RGBColor[1, 0.5, 0]; 
                    FrontEnd`Private`$ColorSelectorUseMakeBoxes = True; 
                    MathLink`CallFrontEnd[
                    FrontEnd`AttachCell[Typeset`box$, 
                    FrontEndResource["RGBColorValueSelector"], {
                    0, {Left, Bottom}}, {Left, Top}, 
                    "ClosingActions" -> {
                    "SelectionDeparture", "ParentChanged", 
                    "EvaluatorQuit"}]]]], BaseStyle -> Inherited, Evaluator -> 
                    Automatic, Method -> "Preemptive"], 
                    RGBColor[1, 0.5, 0], Editable -> False, Selectable -> 
                    False]}], "]"}], ",", 
                    RowBox[{"Directive", "[", 
                    RowBox[{
                    RowBox[{"PointSize", "[", "0.004583333333333334`", "]"}], 
                    ",", 
                    RowBox[{"AbsoluteThickness", "[", "1.6`", "]"}], ",", 
                    InterpretationBox[
                    ButtonBox[
                    TooltipBox[
                    GraphicsBox[{{
                    GrayLevel[0], 
                    RectangleBox[{0, 0}]}, {
                    GrayLevel[0], 
                    RectangleBox[{1, -1}]}, {
                    RGBColor[1, 0, 0], 
                    RectangleBox[{0, -1}, {2, 1}]}}, DefaultBaseStyle -> 
                    "ColorSwatchGraphics", AspectRatio -> 1, Frame -> True, 
                    FrameStyle -> RGBColor[0.6666666666666666, 0., 0.], 
                    FrameTicks -> None, PlotRangePadding -> None, ImageSize -> 
                    Dynamic[{Automatic, 1.35 CurrentValue["FontCapHeight"]/
                    AbsoluteCurrentValue[Magnification]}]], 
                    StyleBox[
                    RowBox[{"RGBColor", "[", 
                    RowBox[{"1", ",", "0", ",", "0"}], "]"}], NumberMarks -> 
                    False]], Appearance -> None, BaseStyle -> {}, 
                    BaselinePosition -> Baseline, DefaultBaseStyle -> {}, 
                    ButtonFunction :> With[{Typeset`box$ = EvaluationBox[]}, 
                    If[
                    Not[
                    AbsoluteCurrentValue["Deployed"]], 
                    SelectionMove[Typeset`box$, All, Expression]; 
                    FrontEnd`Private`$ColorSelectorInitialAlpha = 1; 
                    FrontEnd`Private`$ColorSelectorInitialColor = 
                    RGBColor[1, 0, 0]; 
                    FrontEnd`Private`$ColorSelectorUseMakeBoxes = True; 
                    MathLink`CallFrontEnd[
                    FrontEnd`AttachCell[Typeset`box$, 
                    FrontEndResource["RGBColorValueSelector"], {
                    0, {Left, Bottom}}, {Left, Top}, 
                    "ClosingActions" -> {
                    "SelectionDeparture", "ParentChanged", 
                    "EvaluatorQuit"}]]]], BaseStyle -> Inherited, Evaluator -> 
                    Automatic, Method -> "Preemptive"], 
                    RGBColor[1, 0, 0], Editable -> False, Selectable -> 
                    False]}], "]"}], ",", 
                    RowBox[{"Directive", "[", 
                    RowBox[{
                    RowBox[{"PointSize", "[", "0.004583333333333334`", "]"}], 
                    ",", 
                    RowBox[{"AbsoluteThickness", "[", "1.6`", "]"}], ",", 
                    InterpretationBox[
                    ButtonBox[
                    TooltipBox[
                    GraphicsBox[{{
                    GrayLevel[0], 
                    RectangleBox[{0, 0}]}, {
                    GrayLevel[0], 
                    RectangleBox[{1, -1}]}, {
                    RGBColor[0, 0, 1], 
                    RectangleBox[{0, -1}, {2, 1}]}}, DefaultBaseStyle -> 
                    "ColorSwatchGraphics", AspectRatio -> 1, Frame -> True, 
                    FrameStyle -> RGBColor[0., 0., 0.6666666666666666], 
                    FrameTicks -> None, PlotRangePadding -> None, ImageSize -> 
                    Dynamic[{Automatic, 1.35 CurrentValue["FontCapHeight"]/
                    AbsoluteCurrentValue[Magnification]}]], 
                    StyleBox[
                    RowBox[{"RGBColor", "[", 
                    RowBox[{"0", ",", "0", ",", "1"}], "]"}], NumberMarks -> 
                    False]], Appearance -> None, BaseStyle -> {}, 
                    BaselinePosition -> Baseline, DefaultBaseStyle -> {}, 
                    ButtonFunction :> With[{Typeset`box$ = EvaluationBox[]}, 
                    If[
                    Not[
                    AbsoluteCurrentValue["Deployed"]], 
                    SelectionMove[Typeset`box$, All, Expression]; 
                    FrontEnd`Private`$ColorSelectorInitialAlpha = 1; 
                    FrontEnd`Private`$ColorSelectorInitialColor = 
                    RGBColor[0, 0, 1]; 
                    FrontEnd`Private`$ColorSelectorUseMakeBoxes = True; 
                    MathLink`CallFrontEnd[
                    FrontEnd`AttachCell[Typeset`box$, 
                    FrontEndResource["RGBColorValueSelector"], {
                    0, {Left, Bottom}}, {Left, Top}, 
                    "ClosingActions" -> {
                    "SelectionDeparture", "ParentChanged", 
                    "EvaluatorQuit"}]]]], BaseStyle -> Inherited, Evaluator -> 
                    Automatic, Method -> "Preemptive"], 
                    RGBColor[0, 0, 1], Editable -> False, Selectable -> 
                    False]}], "]"}], ",", 
                    RowBox[{"Directive", "[", 
                    RowBox[{
                    RowBox[{"PointSize", "[", "0.004583333333333334`", "]"}], 
                    ",", 
                    RowBox[{"AbsoluteThickness", "[", "1.6`", "]"}], ",", 
                    InterpretationBox[
                    ButtonBox[
                    TooltipBox[
                    GraphicsBox[{{
                    GrayLevel[0], 
                    RectangleBox[{0, 0}]}, {
                    GrayLevel[0], 
                    RectangleBox[{1, -1}]}, {
                    RGBColor[1, 0, 1], 
                    RectangleBox[{0, -1}, {2, 1}]}}, DefaultBaseStyle -> 
                    "ColorSwatchGraphics", AspectRatio -> 1, Frame -> True, 
                    FrameStyle -> 
                    RGBColor[0.6666666666666666, 0., 0.6666666666666666], 
                    FrameTicks -> None, PlotRangePadding -> None, ImageSize -> 
                    Dynamic[{Automatic, 1.35 CurrentValue["FontCapHeight"]/
                    AbsoluteCurrentValue[Magnification]}]], 
                    StyleBox[
                    RowBox[{"RGBColor", "[", 
                    RowBox[{"1", ",", "0", ",", "1"}], "]"}], NumberMarks -> 
                    False]], Appearance -> None, BaseStyle -> {}, 
                    BaselinePosition -> Baseline, DefaultBaseStyle -> {}, 
                    ButtonFunction :> With[{Typeset`box$ = EvaluationBox[]}, 
                    If[
                    Not[
                    AbsoluteCurrentValue["Deployed"]], 
                    SelectionMove[Typeset`box$, All, Expression]; 
                    FrontEnd`Private`$ColorSelectorInitialAlpha = 1; 
                    FrontEnd`Private`$ColorSelectorInitialColor = 
                    RGBColor[1, 0, 1]; 
                    FrontEnd`Private`$ColorSelectorUseMakeBoxes = True; 
                    MathLink`CallFrontEnd[
                    FrontEnd`AttachCell[Typeset`box$, 
                    FrontEndResource["RGBColorValueSelector"], {
                    0, {Left, Bottom}}, {Left, Top}, 
                    "ClosingActions" -> {
                    "SelectionDeparture", "ParentChanged", 
                    "EvaluatorQuit"}]]]], BaseStyle -> Inherited, Evaluator -> 
                    Automatic, Method -> "Preemptive"], 
                    RGBColor[1, 0, 1], Editable -> False, Selectable -> 
                    False]}], "]"}], ",", 
                    RowBox[{"Directive", "[", 
                    RowBox[{
                    RowBox[{"PointSize", "[", "0.004583333333333334`", "]"}], 
                    ",", 
                    RowBox[{"AbsoluteThickness", "[", "1.6`", "]"}], ",", 
                    RowBox[{"Dashing", "[", 
                    RowBox[{"{", 
                    RowBox[{"0", ",", "Small"}], "}"}], "]"}], ",", 
                    InterpretationBox[
                    ButtonBox[
                    TooltipBox[
                    GraphicsBox[{{
                    GrayLevel[0], 
                    RectangleBox[{0, 0}]}, {
                    GrayLevel[0], 
                    RectangleBox[{1, -1}]}, {
                    RGBColor[0.5, 0, 0.5], 
                    RectangleBox[{0, -1}, {2, 1}]}}, DefaultBaseStyle -> 
                    "ColorSwatchGraphics", AspectRatio -> 1, Frame -> True, 
                    FrameStyle -> 
                    RGBColor[0.33333333333333337`, 0., 0.33333333333333337`], 
                    FrameTicks -> None, PlotRangePadding -> None, ImageSize -> 
                    Dynamic[{Automatic, 1.35 CurrentValue["FontCapHeight"]/
                    AbsoluteCurrentValue[Magnification]}]], 
                    StyleBox[
                    RowBox[{"RGBColor", "[", 
                    RowBox[{"0.5`", ",", "0", ",", "0.5`"}], "]"}], 
                    NumberMarks -> False]], Appearance -> None, 
                    BaseStyle -> {}, BaselinePosition -> Baseline, 
                    DefaultBaseStyle -> {}, ButtonFunction :> 
                    With[{Typeset`box$ = EvaluationBox[]}, 
                    If[
                    Not[
                    AbsoluteCurrentValue["Deployed"]], 
                    SelectionMove[Typeset`box$, All, Expression]; 
                    FrontEnd`Private`$ColorSelectorInitialAlpha = 1; 
                    FrontEnd`Private`$ColorSelectorInitialColor = 
                    RGBColor[0.5, 0, 0.5]; 
                    FrontEnd`Private`$ColorSelectorUseMakeBoxes = True; 
                    MathLink`CallFrontEnd[
                    FrontEnd`AttachCell[Typeset`box$, 
                    FrontEndResource["RGBColorValueSelector"], {
                    0, {Left, Bottom}}, {Left, Top}, 
                    "ClosingActions" -> {
                    "SelectionDeparture", "ParentChanged", 
                    "EvaluatorQuit"}]]]], BaseStyle -> Inherited, Evaluator -> 
                    Automatic, Method -> "Preemptive"], 
                    RGBColor[0.5, 0, 0.5], Editable -> False, Selectable -> 
                    False]}], "]"}], ",", 
                    RowBox[{"Directive", "[", 
                    RowBox[{
                    RowBox[{"PointSize", "[", "0.004583333333333334`", "]"}], 
                    ",", 
                    RowBox[{"AbsoluteThickness", "[", "1.6`", "]"}], ",", 
                    RowBox[{"Dashing", "[", 
                    RowBox[{"{", 
                    RowBox[{"0", ",", "Small"}], "}"}], "]"}], ",", 
                    InterpretationBox[
                    ButtonBox[
                    TooltipBox[
                    GraphicsBox[{{
                    GrayLevel[0], 
                    RectangleBox[{0, 0}]}, {
                    GrayLevel[0], 
                    RectangleBox[{1, -1}]}, {
                    RGBColor[0, 1, 0], 
                    RectangleBox[{0, -1}, {2, 1}]}}, DefaultBaseStyle -> 
                    "ColorSwatchGraphics", AspectRatio -> 1, Frame -> True, 
                    FrameStyle -> RGBColor[0., 0.6666666666666666, 0.], 
                    FrameTicks -> None, PlotRangePadding -> None, ImageSize -> 
                    Dynamic[{Automatic, 1.35 CurrentValue["FontCapHeight"]/
                    AbsoluteCurrentValue[Magnification]}]], 
                    StyleBox[
                    RowBox[{"RGBColor", "[", 
                    RowBox[{"0", ",", "1", ",", "0"}], "]"}], NumberMarks -> 
                    False]], Appearance -> None, BaseStyle -> {}, 
                    BaselinePosition -> Baseline, DefaultBaseStyle -> {}, 
                    ButtonFunction :> With[{Typeset`box$ = EvaluationBox[]}, 
                    If[
                    Not[
                    AbsoluteCurrentValue["Deployed"]], 
                    SelectionMove[Typeset`box$, All, Expression]; 
                    FrontEnd`Private`$ColorSelectorInitialAlpha = 1; 
                    FrontEnd`Private`$ColorSelectorInitialColor = 
                    RGBColor[0, 1, 0]; 
                    FrontEnd`Private`$ColorSelectorUseMakeBoxes = True; 
                    MathLink`CallFrontEnd[
                    FrontEnd`AttachCell[Typeset`box$, 
                    FrontEndResource["RGBColorValueSelector"], {
                    0, {Left, Bottom}}, {Left, Top}, 
                    "ClosingActions" -> {
                    "SelectionDeparture", "ParentChanged", 
                    "EvaluatorQuit"}]]]], BaseStyle -> Inherited, Evaluator -> 
                    Automatic, Method -> "Preemptive"], 
                    RGBColor[0, 1, 0], Editable -> False, Selectable -> 
                    False]}], "]"}], ",", 
                    RowBox[{"Directive", "[", 
                    RowBox[{
                    RowBox[{"PointSize", "[", "0.004583333333333334`", "]"}], 
                    ",", 
                    RowBox[{"AbsoluteThickness", "[", "1.6`", "]"}], ",", 
                    RowBox[{"Thickness", "[", "Large", "]"}], ",", 
                    RowBox[{"Dashing", "[", 
                    RowBox[{"{", 
                    RowBox[{"Small", ",", "Small"}], "}"}], "]"}], ",", 
                    InterpretationBox[
                    ButtonBox[
                    TooltipBox[
                    GraphicsBox[{{
                    GrayLevel[0], 
                    RectangleBox[{0, 0}]}, {
                    GrayLevel[0], 
                    RectangleBox[{1, -1}]}, {
                    GrayLevel[0.5], 
                    RectangleBox[{0, -1}, {2, 1}]}}, DefaultBaseStyle -> 
                    "ColorSwatchGraphics", AspectRatio -> 1, Frame -> True, 
                    FrameStyle -> GrayLevel[0.33333333333333337`], FrameTicks -> 
                    None, PlotRangePadding -> None, ImageSize -> 
                    Dynamic[{Automatic, 1.35 CurrentValue["FontCapHeight"]/
                    AbsoluteCurrentValue[Magnification]}]], 
                    StyleBox[
                    RowBox[{"GrayLevel", "[", "0.5`", "]"}], NumberMarks -> 
                    False]], Appearance -> None, BaseStyle -> {}, 
                    BaselinePosition -> Baseline, DefaultBaseStyle -> {}, 
                    ButtonFunction :> With[{Typeset`box$ = EvaluationBox[]}, 
                    If[
                    Not[
                    AbsoluteCurrentValue["Deployed"]], 
                    SelectionMove[Typeset`box$, All, Expression]; 
                    FrontEnd`Private`$ColorSelectorInitialAlpha = 1; 
                    FrontEnd`Private`$ColorSelectorInitialColor = 
                    GrayLevel[0.5]; 
                    FrontEnd`Private`$ColorSelectorUseMakeBoxes = True; 
                    MathLink`CallFrontEnd[
                    FrontEnd`AttachCell[Typeset`box$, 
                    FrontEndResource["GrayLevelColorValueSelector"], {
                    0, {Left, Bottom}}, {Left, Top}, 
                    "ClosingActions" -> {
                    "SelectionDeparture", "ParentChanged", 
                    "EvaluatorQuit"}]]]], BaseStyle -> Inherited, Evaluator -> 
                    Automatic, Method -> "Preemptive"], 
                    GrayLevel[0.5], Editable -> False, Selectable -> False]}],
                     "]"}]}], "}"}], ",", 
                 RowBox[{"{", 
                   
                   RowBox[{#, ",", #2, ",", #3, ",", #4, ",", #5, ",", #6, 
                    ",", #7}], "}"}], ",", 
                 RowBox[{"LegendMarkers", "\[Rule]", 
                   RowBox[{"{", 
                    RowBox[{
                    RowBox[{"{", 
                    RowBox[{"False", ",", "Automatic"}], "}"}], ",", 
                    RowBox[{"{", 
                    RowBox[{"False", ",", "Automatic"}], "}"}], ",", 
                    RowBox[{"{", 
                    RowBox[{"False", ",", "Automatic"}], "}"}], ",", 
                    RowBox[{"{", 
                    RowBox[{"False", ",", "Automatic"}], "}"}], ",", 
                    RowBox[{"{", 
                    RowBox[{"False", ",", "Automatic"}], "}"}], ",", 
                    RowBox[{"{", 
                    RowBox[{"False", ",", "Automatic"}], "}"}], ",", 
                    RowBox[{"{", 
                    RowBox[{"False", ",", "Automatic"}], "}"}]}], "}"}]}], 
                 ",", 
                 RowBox[{"Joined", "\[Rule]", 
                   RowBox[{"{", 
                    
                    RowBox[{
                    "True", ",", "True", ",", "True", ",", "True", ",", 
                    "True", ",", "True", ",", "True"}], "}"}]}], ",", 
                 RowBox[{"LabelStyle", "\[Rule]", 
                   RowBox[{"{", "}"}]}], ",", 
                 RowBox[{"LegendLayout", "\[Rule]", "\"Column\""}]}], 
               "]"}]& ), Editable -> True], TraditionalForm], 
          TraditionalForm]},
        "Legended",
        DisplayFunction->(GridBox[{{
            TagBox[
             ItemBox[
              PaneBox[
               TagBox[#, "SkipImageSizeLevel"], 
               Alignment -> {Center, Baseline}, BaselinePosition -> Baseline],
               DefaultBaseStyle -> "Labeled"], "SkipImageSizeLevel"], 
            ItemBox[#2, DefaultBaseStyle -> "LabeledLabel"]}}, 
          GridBoxAlignment -> {"Columns" -> {{Center}}, "Rows" -> {{Center}}},
           AutoDelete -> False, GridBoxItemSize -> Automatic, 
          BaselinePosition -> {1, 1}]& ),
        Editable->True,
        InterpretationFunction->(RowBox[{"Legended", "[", 
           RowBox[{#, ",", 
             RowBox[{"Placed", "[", 
               RowBox[{#2, ",", "After"}], "]"}]}], "]"}]& )]}
     },
     AutoDelete->False,
     GridBoxItemSize->{"Columns" -> {{Automatic}}, "Rows" -> {{Automatic}}}],
    "Grid"], ",", 
   TagBox[GridBox[{
      {
       TagBox[
        TagBox[GridBox[{
           {"\<\"France\"\>"},
           {"\<\"2019-12-31 to 2020-11-25\"\>"},
           {
            TemplateBox[{", ", "\", \"", 
              RowBox[{
                FractionBox[
                 InterpretationBox[
                  StyleBox["\"1\"", ShowStringCharacters -> False], 1, 
                  Editable -> False], 
                 RowBox[{"d", "+", "m"}]], "\[Rule]", 
                InterpretationBox[
                 StyleBox["\"33.893\"", ShowStringCharacters -> False], 
                 33.893407645973745`, AutoDelete -> True]}], 
              RowBox[{
                FractionBox["d", 
                 RowBox[{"d", "+", "m"}]], "\[Rule]", 
                InterpretationBox[
                 StyleBox["\"0.030\"", ShowStringCharacters -> False], 
                 0.030159752523298302`, AutoDelete -> True]}], 
              RowBox[{
                FractionBox[
                 RowBox[{"r", "[", 
                   InterpretationBox[
                    StyleBox["\"0\"", ShowStringCharacters -> False], 0, 
                    Editable -> False], "]"}], 
                 RowBox[{"d", "+", "m"}]], "\[Rule]", 
                InterpretationBox[
                 StyleBox["\"2.842\"", ShowStringCharacters -> False], 
                 2.8415072632994924`, AutoDelete -> True]}], 
              RowBox[{
                RowBox[{
                  InterpretationBox[
                   StyleBox["\"1\"", ShowStringCharacters -> False], 1, 
                   Editable -> False], "-", 
                  FractionBox[
                   RowBox[{"d", "+", "m"}], 
                   RowBox[{"r", "[", 
                    InterpretationBox[
                    StyleBox["\"0\"", ShowStringCharacters -> False], 0, 
                    Editable -> False], "]"}]]}], "\[Rule]", 
                InterpretationBox[
                 StyleBox["\"0.648\"", ShowStringCharacters -> False], 
                 0.6480741003495366, AutoDelete -> True]}], 
              RowBox[{"b", "\[Rule]", 
                InterpretationBox[
                 StyleBox["\"1.000\"", ShowStringCharacters -> False], 
                 0.9999783549578984, AutoDelete -> True]}], 
              RowBox[{"population", "\[Rule]", 
                InterpretationBox[
                 StyleBox["\"67012883\"", ShowStringCharacters -> False], 
                 67012883, Editable -> False]}], 
              RowBox[{"popweight", "\[Rule]", 
                InterpretationBox[
                 StyleBox["\"0.009\"", ShowStringCharacters -> False], 
                 0.008736733680790343, AutoDelete -> True]}], 
              RowBox[{"totinfections", "\[Rule]", 
                InterpretationBox[
                 StyleBox[
                  RowBox[{"\"2.154\"", "\[Times]", 
                    SuperscriptBox["10", "\"6\""]}], ShowStringCharacters -> 
                  False], 2.153815*^6, AutoDelete -> True]}], 
              RowBox[{"infweight", "\[Rule]", 
                InterpretationBox[
                 StyleBox["\"0.036\"", ShowStringCharacters -> False], 
                 0.035968928259488574`, AutoDelete -> True]}]},
             "RowWithSeparators"]},
           {
            TemplateBox[{", ", "\", \"", 
              RowBox[{"k", "\[Rule]", 
                FractionBox[
                 InterpretationBox[
                  StyleBox["\"1\"", ShowStringCharacters -> False], 1, 
                  Editable -> False], 
                 InterpretationBox[
                  StyleBox["\"10\"", ShowStringCharacters -> False], 10, 
                  Editable -> False]]}], 
              RowBox[{"\[Gamma]", "\[Rule]", 
                InterpretationBox[
                 StyleBox["\"1000\"", ShowStringCharacters -> False], 1000, 
                 Editable -> False]}], 
              RowBox[{"addedconstraints", "\[Rule]", 
                RowBox[{"{", 
                  RowBox[{
                    InterpretationBox[
                    StyleBox["\"1\"", ShowStringCharacters -> False], 1, 
                    Editable -> False], "\[GreaterEqual]", "b", 
                    "\[GreaterEqual]", 
                    InterpretationBox[
                    StyleBox["\"0.050\"", ShowStringCharacters -> False], 
                    0.05, AutoDelete -> True]}], "}"}]}], 
              RowBox[{"supportwidth", "\[Rule]", 
                InterpretationBox[
                 StyleBox["\"3\"", ShowStringCharacters -> False], 3, 
                 Editable -> False]}], 
              RowBox[{"M", "\[Rule]", 
                InterpretationBox[
                 StyleBox["\"3\"", ShowStringCharacters -> False], 3, 
                 Editable -> False]}]},
             "RowWithSeparators"]},
           {"\<\"\"\>"}
          },
          DefaultBaseStyle->"Column",
          GridBoxAlignment->{"Columns" -> {{Center}}},
          
          GridBoxItemSize->{
           "Columns" -> {{Automatic}}, "Rows" -> {{Automatic}}}],
         "Column"],
        NumberForm[#, {12, 3}]& ], "\[SpanFromLeft]"},
      {
       TemplateBox[{
         GraphicsBox[{{}, 
           GraphicsComplexBox[CompressedData["
1:eJzsvWdUVMu2NrwwKwaMKAq0AQMqElQMCA+KIAaS5NjkDB3AhKFVzCgYMdsG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            "], {{{}, {}, {}, {
               Hue[0.9060679774997897, 0.6, 0.6], 
               Directive[
                PointSize[0.004583333333333334], 
                AbsoluteThickness[1.6], 
                RGBColor[1, 0, 0]], 
               LineBox[CompressedData["
1:eJwl0Hecz3UcwPHvGRFKkSKplIyQjEokne3sszeHs51xHM7m7DYiSmnYKjRo
2GXvVRmVrVKU7PH8PPrjea/37/P53ff7+X3yJyTF94qJomiwP7FUojJVqEo1
qlODmsRRi9rUoS71qE8D4mlIIxrThKY0ozktaEkrWtOGtrSjPQl0oCOdSKQz
XehKN7rTg56EwyfRmz70pR/J9GcAKQxkUMz/vzOVIQxlGMMZwUhGMZoxpDGW
cYxnAhOZxGRe5hVe5TVe5w3eZApTmcZbTGcGbzOTWbzDu8zmPd5nDh/wIR/x
MXOZx3wWsJBFLGYJn/Apn7GUZSznc77gS75iRbjrTFG0Mtyxfq3f8C3fsSrc
sfXVuibcrXltuFtdp+vDnZo3hDvV7/UHNrKJzWxhK9vYzg52sovd7GEv+9jP
AQ7yIz/xM4c4zBGO8gu/8hvHOM4JTnKK05zhLL/zB39yjr/4m/PhLp35QrhL
/Sfcof6rF8Mdmv/TS1zmClfD3Vm/ptdZab6hN7lFlC6KYlhrPZ2mZ4M5g27S
jLpF79BMZGaXz3dqFvaas2o27uJusnPI+j16L0fNOTQn95GL+zll/QHNzVlz
Hn2QvDxEPi5Yf1gf4aL5Uc3PYzxOAZ6gILfsFwq/J3MUFdYiPElRilGcpyjB
05SkFKUpwzM8y3OU5XnKUZ4XqMCLVOQlYqlEZapQlWpUpwY1w7mcJU4Lay2t
TR3qUo/64Rz2GoRzaLw2pBGNaULT8H57zcL7tbm2oCWtaE2b8F57bbUdceb2
mkAHOtKJeOuJ2jk839xFu9ItPM/n7uF52kN70osketOHRHt9tV/4P3Oy9g/f
Mw8I39MUTdaBOogU82BN1VQdwlCGMZwRjLI3MpTRjCGNsYxjPBOYyCRuA2pd
u7k=
                "]]}, {}, {
               Hue[0.37820393249936934`, 0.6, 0.6], 
               Directive[
                PointSize[0.004583333333333334], 
                AbsoluteThickness[1.6], 
                RGBColor[1, 0.5, 0]], 
               LineBox[CompressedData["
1:eJwV0necz3UcwPHvueFw9m5JUSqVpBSpkIqSoqmkaKqsSoqijFQ0hAYNLZSW
FopSGQ3H4Tic7WyHs7fn+4/nvT6f3/d+d4/H9/2u2alb264pSZIM92NuapJk
M4/55LCAhSwil8UsIY+lLGM5+axgJatYzRrWso71FLCBjWxiM1vYyja2U8gO
drKLInazh73sYz8HOMghDnOEoxzjOElakqRQjFTSSCeD4mRSgpKUIovSlKEs
5ShPBSpSicpUoSrVqM5JnMwpPJKeJKfq43qa1uB0urvX1DM4k1rU5izOpg7n
cC7nUZfzuYALqcdF1OdiGnAJl9KQy7icRjTmCt7wP5voW3qlXsXVNOVdnzXT
5lzDGPcWei3X8Yn79fqZttTx2kpv4CvnG7U13znfpJO0jf6sN+sttGWqezud
rrfqbdzOHdzJXbTnbu6hA/fSkfu4n7m+20lztLM+wIM8xMPxzsnz7FHN1y76
WMyAJ+hKN9Z51l03ag/tyZM8xdP0otCzZ7RIe+uzPEcf+vI8L9CP/rzISwxg
IIMYzMsM4RVe5TWGkpmRJMM0S1+PGfFmzIjhvM0IRjKKd2JWvMf7jI5Z8QEf
8hE1/K2PY690bMyOT2N2fM4XsVeejYt90vGxTzpBv4x5xh65T9SvY4+cv9Fv
Y76xN+7fx97oJG2hP+iP/BQz55fYDZ9P1jY6JWbPr7Rz/02nxcydp+vv/MEM
/uSvmLlnf2tnnamzYsbOs7WLztF/+Jf/+D92gx6eZccMdZ7Oj12J2bkviJnp
Ql0UM3POjVnpYl0Su8NSlrE8ZuVZfsxGV+hKVrGaNayNXWI9BWyInWITm2M2
vrdFx+pW3cb2mIV7oU7QHbqTic674j1rke5mT7xb9706Wffp/niXzgfi3elB
PRTvzvmwHmG281E9Fu/I+bhma2KXU8hxLqa5mqpp5Dmna75maHEyKUFJSpFF
aQr8ThktSznKU4GKVKIyVajKCeKr3x4=
                
                "]]}, {}, {}, {}, {}, {}, {}, {}, {}, {}, {}, {
               Directive[
                RGBColor[1, 0, 0], 
                Opacity[0.2]], 
               LineBox[{1, 1766}], 
               LineBox[{322, 1767}], 
               LineBox[{323, 1768}], 
               LineBox[{324, 1769}], 
               LineBox[{325, 1770}], 
               LineBox[{326, 1771}], 
               LineBox[{327, 1772}], 
               LineBox[{328, 1773}], 
               LineBox[{329, 1774}], 
               LineBox[{330, 1775}], 
               LineBox[{331, 1776}], 
               LineBox[{332, 1777}], 
               LineBox[{333, 1778}], 
               LineBox[{334, 1779}], 
               LineBox[{335, 1780}], 
               LineBox[{336, 1781}], 
               LineBox[{337, 1782}], 
               LineBox[{338, 1783}], 
               LineBox[{339, 1784}], 
               LineBox[{340, 1785}], 
               LineBox[{341, 1786}], 
               LineBox[{342, 1787}], 
               LineBox[{343, 1788}], 
               LineBox[{344, 1789}], 
               LineBox[{345, 1790}], 
               LineBox[{346, 1791}], 
               LineBox[{347, 1792}], 
               LineBox[{348, 1793}], 
               LineBox[{349, 1794}], 
               LineBox[{350, 1795}], 
               LineBox[{351, 1796}], 
               LineBox[{352, 1797}], 
               LineBox[{353, 1798}], 
               LineBox[{354, 1799}], 
               LineBox[{355, 1800}], 
               LineBox[{356, 1801}], 
               LineBox[{357, 1802}], 
               LineBox[{358, 1803}], 
               LineBox[{359, 1804}], 
               LineBox[{360, 1805}], 
               LineBox[{361, 1806}], 
               LineBox[{362, 1807}], 
               LineBox[{363, 1808}], 
               LineBox[{364, 1809}], 
               LineBox[{365, 1810}], 
               LineBox[{366, 1811}], 
               LineBox[{367, 1812}], 
               LineBox[{368, 1813}], 
               LineBox[{369, 1814}], 
               LineBox[{370, 1815}], 
               LineBox[{371, 1816}], 
               LineBox[{372, 1817}], 
               LineBox[{373, 1818}], 
               LineBox[{374, 1819}], 
               LineBox[{375, 1820}], 
               LineBox[{376, 1821}], 
               LineBox[{377, 1822}], 
               LineBox[{378, 1823}], 
               LineBox[{379, 1824}], 
               LineBox[{380, 1825}], 
               LineBox[{381, 1826}], 
               LineBox[{382, 1827}], 
               LineBox[{383, 1828}], 
               LineBox[{384, 1829}], 
               LineBox[{385, 1830}], 
               LineBox[{386, 1831}], 
               LineBox[{387, 1832}], 
               LineBox[{388, 1833}], 
               LineBox[{389, 1834}], 
               LineBox[{390, 1835}], 
               LineBox[{391, 1836}], 
               LineBox[{392, 1837}], 
               LineBox[{393, 1838}], 
               LineBox[{394, 1839}], 
               LineBox[{395, 1840}], 
               LineBox[{396, 1841}], 
               LineBox[{397, 1842}], 
               LineBox[{398, 1843}], 
               LineBox[{399, 1844}], 
               LineBox[{400, 1845}], 
               LineBox[{401, 1846}], 
               LineBox[{402, 1847}], 
               LineBox[{403, 1848}], 
               LineBox[{404, 1849}], 
               LineBox[{405, 1850}], 
               LineBox[{406, 1851}], 
               LineBox[{407, 1852}], 
               LineBox[{408, 1853}], 
               LineBox[{409, 1854}], 
               LineBox[{410, 1855}], 
               LineBox[{411, 1856}], 
               LineBox[{412, 1857}], 
               LineBox[{413, 1858}], 
               LineBox[{414, 1859}], 
               LineBox[{415, 1860}], 
               LineBox[{416, 1861}], 
               LineBox[{417, 1862}], 
               LineBox[{418, 1863}], 
               LineBox[{419, 1864}], 
               LineBox[{420, 1865}], 
               LineBox[{421, 1866}], 
               LineBox[{422, 1867}], 
               LineBox[{423, 1868}], 
               LineBox[{424, 1869}], 
               LineBox[{425, 1870}], 
               LineBox[{426, 1871}], 
               LineBox[{427, 1872}], 
               LineBox[{428, 1873}], 
               LineBox[{429, 1874}], 
               LineBox[{430, 1875}], 
               LineBox[{431, 1876}], 
               LineBox[{432, 1877}], 
               LineBox[{433, 1878}], 
               LineBox[{434, 1879}], 
               LineBox[{435, 1880}], 
               LineBox[{436, 1881}], 
               LineBox[{437, 1882}], 
               LineBox[{438, 1883}], 
               LineBox[{439, 1884}], 
               LineBox[{440, 1885}], 
               LineBox[{441, 1886}], 
               LineBox[{443, 1892}], 
               LineBox[{444, 1893}], 
               LineBox[{445, 1894}], 
               LineBox[{446, 1895}], 
               LineBox[{447, 1896}], 
               LineBox[{450, 1903}], 
               LineBox[{453, 1910}], 
               LineBox[{498, 1959}], 
               LineBox[{500, 1965}], 
               LineBox[{501, 1966}], 
               LineBox[{507, 1976}], 
               LineBox[{508, 1977}], 
               LineBox[{514, 1987}], 
               LineBox[{515, 1988}], 
               LineBox[{517, 1994}], 
               LineBox[{521, 2002}], 
               LineBox[{522, 2003}], 
               LineBox[{528, 2013}], 
               LineBox[{529, 2014}], 
               LineBox[{535, 2024}], 
               LineBox[{536, 2025}], 
               LineBox[{542, 2035}], 
               LineBox[{543, 2036}], 
               LineBox[{551, 2048}], 
               LineBox[{586, 2087}], 
               LineBox[{593, 2098}], 
               LineBox[{600, 2109}], 
               LineBox[{607, 2120}], 
               LineBox[{608, 2121}], 
               LineBox[{614, 2131}], 
               LineBox[{615, 2132}], 
               LineBox[{619, 2140}], 
               LineBox[{626, 2151}], 
               LineBox[{627, 2152}], 
               LineBox[{630, 2159}], 
               LineBox[{632, 2165}], 
               LineBox[{633, 2166}], 
               LineBox[{635, 2172}], 
               LineBox[{636, 2173}], 
               LineBox[{637, 2174}], 
               LineBox[{638, 2175}], 
               LineBox[{639, 2176}], 
               LineBox[{640, 2177}]}, {
               Directive[
                RGBColor[1, 0, 0], 
                Opacity[0.2]], 
               LineBox[{122, 1889}], 
               LineBox[{128, 1899}], 
               LineBox[{129, 1900}], 
               LineBox[{131, 1906}], 
               LineBox[{132, 1907}], 
               LineBox[{134, 1913}], 
               LineBox[{135, 1914}], 
               LineBox[{136, 1915}], 
               LineBox[{137, 1916}], 
               LineBox[{138, 1917}], 
               LineBox[{139, 1918}], 
               LineBox[{140, 1919}], 
               LineBox[{141, 1920}], 
               LineBox[{142, 1921}], 
               LineBox[{143, 1922}], 
               LineBox[{144, 1923}], 
               LineBox[{145, 1924}], 
               LineBox[{146, 1925}], 
               LineBox[{147, 1926}], 
               LineBox[{148, 1927}], 
               LineBox[{149, 1928}], 
               LineBox[{150, 1929}], 
               LineBox[{151, 1930}], 
               LineBox[{152, 1931}], 
               LineBox[{153, 1932}], 
               LineBox[{154, 1933}], 
               LineBox[{155, 1934}], 
               LineBox[{156, 1935}], 
               LineBox[{157, 1936}], 
               LineBox[{158, 1937}], 
               LineBox[{159, 1938}], 
               LineBox[{160, 1939}], 
               LineBox[{161, 1940}], 
               LineBox[{162, 1941}], 
               LineBox[{163, 1942}], 
               LineBox[{164, 1943}], 
               LineBox[{165, 1944}], 
               LineBox[{166, 1945}], 
               LineBox[{167, 1946}], 
               LineBox[{168, 1947}], 
               LineBox[{169, 1948}], 
               LineBox[{170, 1949}], 
               LineBox[{171, 1950}], 
               LineBox[{172, 1951}], 
               LineBox[{173, 1952}], 
               LineBox[{174, 1953}], 
               LineBox[{175, 1954}], 
               LineBox[{176, 1955}], 
               LineBox[{177, 1956}], 
               LineBox[{179, 1962}], 
               LineBox[{182, 1969}], 
               LineBox[{183, 1970}], 
               LineBox[{184, 1971}], 
               LineBox[{185, 1972}], 
               LineBox[{186, 1973}], 
               LineBox[{189, 1980}], 
               LineBox[{190, 1981}], 
               LineBox[{191, 1982}], 
               LineBox[{192, 1983}], 
               LineBox[{193, 1984}], 
               LineBox[{196, 1991}], 
               LineBox[{198, 1997}], 
               LineBox[{199, 1998}], 
               LineBox[{200, 1999}], 
               LineBox[{203, 2006}], 
               LineBox[{204, 2007}], 
               LineBox[{205, 2008}], 
               LineBox[{206, 2009}], 
               LineBox[{207, 2010}], 
               LineBox[{210, 2017}], 
               LineBox[{211, 2018}], 
               LineBox[{212, 2019}], 
               LineBox[{213, 2020}], 
               LineBox[{214, 2021}], 
               LineBox[{217, 2028}], 
               LineBox[{218, 2029}], 
               LineBox[{219, 2030}], 
               LineBox[{220, 2031}], 
               LineBox[{221, 2032}], 
               LineBox[{224, 2039}], 
               LineBox[{225, 2040}], 
               LineBox[{226, 2041}], 
               LineBox[{227, 2042}], 
               LineBox[{228, 2043}], 
               LineBox[{229, 2044}], 
               LineBox[{230, 2045}], 
               LineBox[{232, 2051}], 
               LineBox[{233, 2052}], 
               LineBox[{234, 2053}], 
               LineBox[{235, 2054}], 
               LineBox[{236, 2055}], 
               LineBox[{237, 2056}], 
               LineBox[{238, 2057}], 
               LineBox[{239, 2058}], 
               LineBox[{240, 2059}], 
               LineBox[{241, 2060}], 
               LineBox[{242, 2061}], 
               LineBox[{243, 2062}], 
               LineBox[{244, 2063}], 
               LineBox[{245, 2064}], 
               LineBox[{246, 2065}], 
               LineBox[{247, 2066}], 
               LineBox[{248, 2067}], 
               LineBox[{249, 2068}], 
               LineBox[{250, 2069}], 
               LineBox[{251, 2070}], 
               LineBox[{252, 2071}], 
               LineBox[{253, 2072}], 
               LineBox[{254, 2073}], 
               LineBox[{255, 2074}], 
               LineBox[{256, 2075}], 
               LineBox[{257, 2076}], 
               LineBox[{258, 2077}], 
               LineBox[{259, 2078}], 
               LineBox[{260, 2079}], 
               LineBox[{261, 2080}], 
               LineBox[{262, 2081}], 
               LineBox[{263, 2082}], 
               LineBox[{264, 2083}], 
               LineBox[{265, 2084}], 
               LineBox[{267, 2090}], 
               LineBox[{268, 2091}], 
               LineBox[{269, 2092}], 
               LineBox[{270, 2093}], 
               LineBox[{271, 2094}], 
               LineBox[{272, 2095}], 
               LineBox[{274, 2101}], 
               LineBox[{275, 2102}], 
               LineBox[{276, 2103}], 
               LineBox[{277, 2104}], 
               LineBox[{278, 2105}], 
               LineBox[{279, 2106}], 
               LineBox[{281, 2112}], 
               LineBox[{282, 2113}], 
               LineBox[{283, 2114}], 
               LineBox[{284, 2115}], 
               LineBox[{285, 2116}], 
               LineBox[{286, 2117}], 
               LineBox[{289, 2124}], 
               LineBox[{290, 2125}], 
               LineBox[{291, 2126}], 
               LineBox[{292, 2127}], 
               LineBox[{293, 2128}], 
               LineBox[{296, 2135}], 
               LineBox[{297, 2136}], 
               LineBox[{298, 2137}], 
               LineBox[{300, 2143}], 
               LineBox[{301, 2144}], 
               LineBox[{302, 2145}], 
               LineBox[{303, 2146}], 
               LineBox[{304, 2147}], 
               LineBox[{305, 2148}], 
               LineBox[{308, 2155}], 
               LineBox[{309, 2156}], 
               LineBox[{311, 2162}], 
               
               LineBox[{314, 
                2169}]}, {}, {}, {}, {}, {}, {}, {}, {}, {}, {}, {}, {}, {
               Directive[
                RGBColor[1, 0.5, 0], 
                Opacity[0.2]], 
               LineBox[{652, 1304}], 
               LineBox[{974, 1305}], 
               LineBox[{975, 1306}], 
               LineBox[{976, 1307}], 
               LineBox[{977, 1308}], 
               LineBox[{978, 1309}], 
               LineBox[{979, 1310}], 
               LineBox[{980, 1311}], 
               LineBox[{981, 1312}], 
               LineBox[{982, 1313}], 
               LineBox[{983, 1314}], 
               LineBox[{984, 1315}], 
               LineBox[{985, 1316}], 
               LineBox[{986, 1317}], 
               LineBox[{987, 1318}], 
               LineBox[{988, 1319}], 
               LineBox[{989, 1320}], 
               LineBox[{990, 1321}], 
               LineBox[{991, 1322}], 
               LineBox[{992, 1323}], 
               LineBox[{993, 1324}], 
               LineBox[{994, 1325}], 
               LineBox[{995, 1326}], 
               LineBox[{996, 1327}], 
               LineBox[{997, 1328}], 
               LineBox[{998, 1329}], 
               LineBox[{999, 1330}], 
               LineBox[{1000, 1331}], 
               LineBox[{1001, 1332}], 
               LineBox[{1002, 1333}], 
               LineBox[{1003, 1334}], 
               LineBox[{1004, 1335}], 
               LineBox[{1005, 1336}], 
               LineBox[{1006, 1337}], 
               LineBox[{1007, 1338}], 
               LineBox[{1008, 1339}], 
               LineBox[{1009, 1340}], 
               LineBox[{1010, 1341}], 
               LineBox[{1011, 1342}], 
               LineBox[{1012, 1343}], 
               LineBox[{1013, 1344}], 
               LineBox[{1014, 1345}], 
               LineBox[{1015, 1346}], 
               LineBox[{1016, 1347}], 
               LineBox[{1017, 1348}], 
               LineBox[{1018, 1349}], 
               LineBox[{1019, 1350}], 
               LineBox[{1020, 1351}], 
               LineBox[{1021, 1352}], 
               LineBox[{1022, 1353}], 
               LineBox[{1023, 1354}], 
               LineBox[{1024, 1355}], 
               LineBox[{1025, 1356}], 
               LineBox[{1026, 1357}], 
               LineBox[{1027, 1358}], 
               LineBox[{1028, 1359}], 
               LineBox[{1029, 1360}], 
               LineBox[{1030, 1361}], 
               LineBox[{1031, 1362}], 
               LineBox[{1032, 1363}], 
               LineBox[{1033, 1364}], 
               LineBox[{1034, 1365}], 
               LineBox[{1035, 1366}], 
               LineBox[{1036, 1367}], 
               LineBox[{1037, 1368}], 
               LineBox[{1038, 1369}], 
               LineBox[{1039, 1370}], 
               LineBox[{1040, 1371}], 
               LineBox[{1041, 1372}], 
               LineBox[{1042, 1373}], 
               LineBox[{1043, 1374}], 
               LineBox[{1044, 1375}], 
               LineBox[{1045, 1376}], 
               LineBox[{1046, 1377}], 
               LineBox[{1047, 1378}], 
               LineBox[{1048, 1379}], 
               LineBox[{1049, 1380}], 
               LineBox[{1050, 1381}], 
               LineBox[{1051, 1382}], 
               LineBox[{1052, 1383}], 
               LineBox[{1054, 1389}], 
               LineBox[{1055, 1390}], 
               LineBox[{1056, 1391}], 
               LineBox[{1085, 1424}], 
               LineBox[{1090, 1433}], 
               LineBox[{1091, 1434}], 
               LineBox[{1092, 1435}], 
               LineBox[{1096, 1443}], 
               LineBox[{1098, 1449}], 
               LineBox[{1099, 1450}], 
               LineBox[{1102, 1457}], 
```
