## Supplementary material for "Social multipliers and the Covid-19 epidemic: Analysis through constrained maximum entropy modeling": Updated Mathematica notebook for CME modeling: EpidemicCMEModel20201127.nb (part 2 of 3)

```
               LineBox[{1104, 1463}], 
               LineBox[{1105, 1464}], 
               LineBox[{1106, 1465}], 
               LineBox[{1108, 1471}], 
               LineBox[{1109, 1472}], 
               LineBox[{1110, 1473}], 
               LineBox[{1111, 1474}], 
               LineBox[{1112, 1475}], 
               LineBox[{1113, 1476}], 
               LineBox[{1114, 1477}], 
               LineBox[{1115, 1478}], 
               LineBox[{1116, 1479}], 
               LineBox[{1117, 1480}], 
               LineBox[{1118, 1481}], 
               LineBox[{1119, 1482}], 
               LineBox[{1120, 1483}], 
               LineBox[{1121, 1484}], 
               LineBox[{1123, 1490}], 
               LineBox[{1124, 1491}], 
               LineBox[{1125, 1492}], 
               LineBox[{1126, 1493}], 
               LineBox[{1127, 1494}], 
               LineBox[{1128, 1495}], 
               LineBox[{1130, 1501}], 
               LineBox[{1131, 1502}], 
               LineBox[{1132, 1503}], 
               LineBox[{1133, 1504}], 
               LineBox[{1134, 1505}], 
               LineBox[{1135, 1506}], 
               LineBox[{1137, 1512}], 
               LineBox[{1138, 1513}], 
               LineBox[{1139, 1514}], 
               LineBox[{1140, 1515}], 
               LineBox[{1141, 1516}], 
               LineBox[{1142, 1517}], 
               LineBox[{1144, 1523}], 
               LineBox[{1145, 1524}], 
               LineBox[{1146, 1525}], 
               LineBox[{1147, 1526}], 
               LineBox[{1148, 1527}], 
               LineBox[{1149, 1528}], 
               LineBox[{1150, 1529}], 
               LineBox[{1151, 1530}], 
               LineBox[{1152, 1531}], 
               LineBox[{1153, 1532}], 
               LineBox[{1154, 1533}], 
               LineBox[{1155, 1534}], 
               LineBox[{1156, 1535}], 
               LineBox[{1157, 1536}], 
               LineBox[{1158, 1537}], 
               LineBox[{1159, 1538}], 
               LineBox[{1160, 1539}], 
               LineBox[{1161, 1540}], 
               LineBox[{1162, 1541}], 
               LineBox[{1163, 1542}], 
               LineBox[{1164, 1543}], 
               LineBox[{1166, 1549}], 
               LineBox[{1167, 1550}], 
               LineBox[{1168, 1551}], 
               LineBox[{1169, 1552}], 
               LineBox[{1170, 1553}], 
               LineBox[{1171, 1554}], 
               LineBox[{1172, 1555}], 
               LineBox[{1173, 1556}], 
               LineBox[{1174, 1557}], 
               LineBox[{1175, 1558}], 
               LineBox[{1176, 1559}], 
               LineBox[{1177, 1560}], 
               LineBox[{1178, 1561}], 
               LineBox[{1179, 1562}], 
               LineBox[{1180, 1563}], 
               LineBox[{1181, 1564}], 
               LineBox[{1182, 1565}], 
               LineBox[{1183, 1566}], 
               LineBox[{1185, 1572}], 
               LineBox[{1186, 1573}], 
               LineBox[{1187, 1574}], 
               LineBox[{1188, 1575}], 
               LineBox[{1189, 1576}], 
               LineBox[{1190, 1577}], 
               LineBox[{1192, 1583}], 
               LineBox[{1196, 1591}], 
               LineBox[{1197, 1592}], 
               LineBox[{1201, 1600}], 
               LineBox[{1203, 1606}], 
               LineBox[{1204, 1607}], 
               LineBox[{1205, 1608}], 
               LineBox[{1206, 1609}], 
               LineBox[{1207, 1610}], 
               LineBox[{1209, 1616}], 
               LineBox[{1210, 1617}], 
               LineBox[{1211, 1618}], 
               LineBox[{1214, 1625}], 
               LineBox[{1215, 1626}], 
               LineBox[{1216, 1627}], 
               LineBox[{1217, 1628}], 
               LineBox[{1218, 1629}], 
               LineBox[{1219, 1630}], 
               LineBox[{1221, 1636}], 
               LineBox[{1222, 1637}], 
               LineBox[{1224, 1643}], 
               LineBox[{1225, 1644}], 
               LineBox[{1226, 1645}], 
               LineBox[{1227, 1646}], 
               LineBox[{1228, 1647}], 
               LineBox[{1229, 1648}], 
               LineBox[{1231, 1654}], 
               LineBox[{1232, 1655}], 
               LineBox[{1233, 1656}], 
               LineBox[{1235, 1662}], 
               LineBox[{1236, 1663}], 
               LineBox[{1238, 1669}], 
               LineBox[{1239, 1670}], 
               LineBox[{1240, 1671}], 
               LineBox[{1241, 1672}], 
               LineBox[{1242, 1673}], 
               LineBox[{1243, 1674}], 
               LineBox[{1245, 1680}], 
               LineBox[{1246, 1681}], 
               LineBox[{1247, 1682}], 
               LineBox[{1248, 1683}], 
               LineBox[{1249, 1684}], 
               LineBox[{1250, 1685}], 
               LineBox[{1251, 1686}], 
               LineBox[{1252, 1687}], 
               LineBox[{1253, 1688}], 
               LineBox[{1254, 1689}], 
               LineBox[{1255, 1690}], 
               LineBox[{1256, 1691}], 
               LineBox[{1257, 1692}], 
               LineBox[{1259, 1698}], 
               LineBox[{1260, 1699}], 
               LineBox[{1261, 1700}], 
               LineBox[{1263, 1706}], 
               LineBox[{1264, 1707}], 
               LineBox[{1266, 1713}], 
               LineBox[{1267, 1714}], 
               LineBox[{1268, 1715}], 
               LineBox[{1270, 1721}], 
               LineBox[{1271, 1722}], 
               LineBox[{1273, 1728}], 
               LineBox[{1274, 1729}], 
               LineBox[{1277, 1736}], 
               LineBox[{1278, 1737}], 
               LineBox[{1280, 1743}], 
               LineBox[{1281, 1744}], 
               LineBox[{1283, 1750}], 
               LineBox[{1284, 1751}], 
               LineBox[{1286, 1757}], 
               LineBox[{1287, 1758}], 
               LineBox[{1288, 1759}], 
               LineBox[{1289, 1760}], 
               LineBox[{1290, 1761}], 
               LineBox[{1291, 1762}], 
               LineBox[{1292, 1763}], 
               LineBox[{1293, 1764}]}, {
               Directive[
                RGBColor[1, 0.5, 0], 
                Opacity[0.2]], 
               LineBox[{732, 1386}], 
               LineBox[{736, 1394}], 
               LineBox[{737, 1395}], 
               LineBox[{738, 1396}], 
               LineBox[{739, 1397}], 
               LineBox[{740, 1398}], 
               LineBox[{741, 1399}], 
               LineBox[{742, 1400}], 
               LineBox[{743, 1401}], 
               LineBox[{744, 1402}], 
               LineBox[{745, 1403}], 
               LineBox[{746, 1404}], 
               LineBox[{747, 1405}], 
               LineBox[{748, 1406}], 
               LineBox[{749, 1407}], 
               LineBox[{750, 1408}], 
               LineBox[{751, 1409}], 
               LineBox[{752, 1410}], 
               LineBox[{753, 1411}], 
               LineBox[{754, 1412}], 
               LineBox[{755, 1413}], 
               LineBox[{756, 1414}], 
               LineBox[{757, 1415}], 
               LineBox[{758, 1416}], 
               LineBox[{759, 1417}], 
               LineBox[{760, 1418}], 
               LineBox[{761, 1419}], 
               LineBox[{762, 1420}], 
               LineBox[{763, 1421}], 
               LineBox[{765, 1427}], 
               LineBox[{766, 1428}], 
               LineBox[{767, 1429}], 
               LineBox[{768, 1430}], 
               LineBox[{772, 1438}], 
               LineBox[{773, 1439}], 
               LineBox[{774, 1440}], 
               LineBox[{776, 1446}], 
               LineBox[{779, 1453}], 
               LineBox[{780, 1454}], 
               LineBox[{782, 1460}], 
               LineBox[{786, 1468}], 
               LineBox[{801, 1487}], 
               LineBox[{808, 1498}], 
               LineBox[{815, 1509}], 
               LineBox[{822, 1520}], 
               LineBox[{844, 1546}], 
               LineBox[{863, 1569}], 
               LineBox[{870, 1580}], 
               LineBox[{872, 1586}], 
               LineBox[{873, 1587}], 
               LineBox[{874, 1588}], 
               LineBox[{877, 1595}], 
               LineBox[{878, 1596}], 
               LineBox[{879, 1597}], 
               LineBox[{881, 1603}], 
               LineBox[{887, 1613}], 
               LineBox[{891, 1621}], 
               LineBox[{892, 1622}], 
               LineBox[{899, 1633}], 
               LineBox[{902, 1640}], 
               LineBox[{909, 1651}], 
               LineBox[{913, 1659}], 
               LineBox[{916, 1666}], 
               LineBox[{923, 1677}], 
               LineBox[{937, 1695}], 
               LineBox[{941, 1703}], 
               LineBox[{944, 1710}], 
               LineBox[{948, 1718}], 
               LineBox[{951, 1725}], 
               LineBox[{954, 1732}], 
               LineBox[{955, 1733}], 
               LineBox[{958, 1740}], 
               LineBox[{961, 1747}], 
               LineBox[{964, 1754}]}}, {{
               Directive[
                PointSize[0.004583333333333334], 
                AbsoluteThickness[1.6], 
                RGBColor[1, 0, 0]], 
               PointBox[CompressedData["
1:eJwNxGeAiAUAANDvVLpLtFSKypGGtCeVJLNQaWu60lInUUoh44a7M27glnOL
49zenBukqLSXVVE2ZVSoVN6P98IjRg2NDAmCoJemhgbBNKKIJoZYphNHPAnM
YCazmE0iSSSTwhzmMo9U0kgng0zmk8UCsskhlzzyWcgiCljMEgpZShHFlFBK
GeVUUEkV1dRQSx3LWE49K2igkSaaWckq3mc1H/Aha1jLR3zMJ6zjUz7jc77g
S77ia77hW77je9azgY1sYjM/8CM/sYWt/MwvbGM7O9jJLnazh73s41d+Yz8H
OMghfucP/uQwRzjKX/zNPxzjX/7jf4KwIAihBSdwIifRkpMJJYxTaMWptKYN
p3E6Z3AmZ9GWszmHc2nHeZxPezpwARdyER0JpxOduZguXMKlXMbldOUKunEl
V3E113At13E9N3AjN3Ezt9CdHtzKbdxOT+6gF3fSm7voQ1/60Z8BDORu7mEQ
gxnCvdzH/QzlAR7kIR7mER7lMYbxOE/wJE/xNM8wnAie5TlG8Dwv8CIv8TIj
eYVXiWQUrzGa1xnDWN7gTcbxFm8znnd4lwlMZBLvMZkpTGUaUUQTQyzTiSOe
BGYwk1nMJpEkkklhDnOZRypppJNBJvPJYgHZ5JBLHvksZBEFLGYJhSyliGJK
KKWMciqopIpqaqiljmUsp54VNNBIE82sZBXHAZA4tNg=
                "]]}, {}, {
               Directive[
                PointSize[0.004583333333333334], 
                AbsoluteThickness[1.6], 
                RGBColor[1, 0.5, 0]], 
               PointBox[CompressedData["
1:eJwNxGWADgYAANCPTZvmcOpOd3Pu1OF0d03cdE5surtrExtm0zbdjGmm2XSb
TU1uOt+P90Kiu9ftFiMQCEQqUYJAIDFJSEoykpOClKQiiNSkIS3BpCM9GchI
JkIIJTNZyEo2spODnOQiN3nISz7yU4CCFKIwRShKMYoTRgnCiaAkpShNGcoS
STnKU4EoKlKJylShKtWoTg1qUova1KEu9ahPAxrSiMY0oSnNaM7ntKAlrWhN
NF/Qhra0oz0d6EgnOtOFrnSjO1/Sg570ojdf8TV96Es/+jOAgQxiMEMYyjCG
M4KRjGI0YxjLOMYzgYlMYjJTmMo0pjODb/iWmcxiNnP4ju+Zyzzm8wML+JGf
WMgiFrOEpSxjOSv4mV9YySpWs4a1rGM9G9jIJjazha1sYzu/soOd/MYudrOH
vexjPwc4yCF+5zBHOMoxjnOCk5ziNH/wJ2c4yznOc4GLXOIyV7jKNa5zg5v8
xS3+5h9uc4e73OM+//KAhzziMU94yn/8zzOe84KXvOI1b3jLO97zgUDCQCAG
MfmET4lFbOIQl3jEJwEJ+YxEJCYJSUlGclKQklQEkZo0pCWYdKQnAxnJRAih
ZCYLWclGdnKQk1zkJg95yUd+ClCQQhSmCEUpRnHCKEE4EZSkFKUpQ1kiKUd5
KhBFRSpRmSpUpRrVqUFNPgIVQps+
                "]]}, {}}}], {{}, {}}}, {
          DisplayFunction -> Identity, DisplayFunction -> Identity, 
           AspectRatio -> NCache[GoldenRatio^(-1), 0.6180339887498948], 
           Axes -> {True, True}, AxesLabel -> {
             FormBox["\"Day\"", TraditionalForm], 
             FormBox["\"Infections, Deaths x 1\"", TraditionalForm]}, 
           AxesOrigin -> {0, 0}, DisplayFunction :> Identity, 
           Frame -> {{False, False}, {False, False}}, 
           FrameLabel -> {{None, None}, {None, None}}, 
           FrameTicks -> {{Automatic, Automatic}, {Automatic, Automatic}}, 
           GridLines -> {None, None}, GridLinesStyle -> Directive[
             GrayLevel[0.5, 0.4]], 
           Method -> {
            "OptimizePlotMarkers" -> True, "OptimizePlotMarkers" -> True, 
             "CoordinatesToolOptions" -> {"DisplayFunction" -> ({
                 Identity[
                  Part[#, 1]], 
                 Identity[
                  Part[#, 2]]}& ), "CopiedValueFunction" -> ({
                 Identity[
                  Part[#, 1]], 
                 Identity[
                  Part[#, 2]]}& )}}, PlotLabel -> 
           FormBox["\"Infections, Deaths per capita\"", TraditionalForm], 
           PlotRange -> {{0, 331.}, {0, 0.0006272226789586115}}, 
           PlotRangeClipping -> True, PlotRangePadding -> {{
              Scaled[0.02], 
              Scaled[0.02]}, {
              Scaled[0.02], 
              Scaled[0.05]}}, Ticks -> {Automatic, Automatic}}], 
         FormBox[
          FormBox[
           
           TemplateBox[{
            "\"New Infections\"", "\"Model Reported New Infections\"", 
             "\"Deaths \[Times] 10\"", "\"Model Deaths \[Times] 10\""}, 
            "PointLegend", DisplayFunction -> (FormBox[
              StyleBox[
               StyleBox[
                PaneBox[
                 TagBox[
                  GridBox[{{
                    TagBox[
                    GridBox[{{
                    GraphicsBox[{{}, {
                    Directive[
                    EdgeForm[
                    Directive[
                    Opacity[0.3], 
                    GrayLevel[0]]], 
                    PointSize[0.5], 
                    AbsoluteThickness[1.6], 
                    RGBColor[1, 0, 0]], {
                    Directive[
                    EdgeForm[
                    Directive[
                    Opacity[0.3], 
                    GrayLevel[0]]], 
                    PointSize[0.5], 
                    AbsoluteThickness[1.6], 
                    RGBColor[1, 0, 0]], 
                    PointBox[
                    NCache[{
                    Scaled[{
                    Rational[1, 2], 
                    Rational[1, 2]}]}, {
                    Scaled[{0.5, 0.5}]}]]}}}, AspectRatio -> Full, 
                    ImageSize -> {10, 10}, PlotRangePadding -> None, 
                    ImagePadding -> Automatic, 
                    BaselinePosition -> (Scaled[0.1] -> Baseline)], #}, {
                    GraphicsBox[{{
                    Directive[
                    EdgeForm[
                    Directive[
                    Opacity[0.3], 
                    GrayLevel[0]]], 
                    PointSize[0.5], 
                    AbsoluteThickness[1.6], 
                    RGBColor[1, 0, 0]], {
                    LineBox[{{0, 10}, {20, 10}}]}}, {
                    Directive[
                    EdgeForm[
                    Directive[
                    Opacity[0.3], 
                    GrayLevel[0]]], 
                    PointSize[0.5], 
                    AbsoluteThickness[1.6], 
                    RGBColor[1, 0, 0]], {}}}, AspectRatio -> Full, 
                    ImageSize -> {20, 10}, PlotRangePadding -> None, 
                    ImagePadding -> Automatic, 
                    BaselinePosition -> (Scaled[0.1] -> Baseline)], #2}, {
                    GraphicsBox[{{}, {
                    Directive[
                    EdgeForm[
                    Directive[
                    Opacity[0.3], 
                    GrayLevel[0]]], 
                    PointSize[0.5], 
                    AbsoluteThickness[1.6], 
                    RGBColor[1, 0.5, 0]], {
                    Directive[
                    EdgeForm[
                    Directive[
                    Opacity[0.3], 
                    GrayLevel[0]]], 
                    PointSize[0.5], 
                    AbsoluteThickness[1.6], 
                    RGBColor[1, 0.5, 0]], 
                    PointBox[
                    NCache[{
                    Scaled[{
                    Rational[1, 2], 
                    Rational[1, 2]}]}, {
                    Scaled[{0.5, 0.5}]}]]}}}, AspectRatio -> Full, 
                    ImageSize -> {10, 10}, PlotRangePadding -> None, 
                    ImagePadding -> Automatic, 
                    BaselinePosition -> (Scaled[0.1] -> Baseline)], #3}, {
                    GraphicsBox[{{
                    Directive[
                    EdgeForm[
                    Directive[
                    Opacity[0.3], 
                    GrayLevel[0]]], 
                    PointSize[0.5], 
                    AbsoluteThickness[1.6], 
                    RGBColor[1, 0.5, 0]], {
                    LineBox[{{0, 10}, {20, 10}}]}}, {
                    Directive[
                    EdgeForm[
                    Directive[
                    Opacity[0.3], 
                    GrayLevel[0]]], 
                    PointSize[0.5], 
                    AbsoluteThickness[1.6], 
                    RGBColor[1, 0.5, 0]], {}}}, AspectRatio -> Full, 
                    ImageSize -> {20, 10}, PlotRangePadding -> None, 
                    ImagePadding -> Automatic, 
                    BaselinePosition -> (Scaled[0.1] -> Baseline)], #4}}, 
                    GridBoxAlignment -> {
                    "Columns" -> {Center, Left}, "Rows" -> {{Baseline}}}, 
                    AutoDelete -> False, 
                    GridBoxDividers -> {
                    "Columns" -> {{False}}, "Rows" -> {{False}}}, 
                    GridBoxItemSize -> {
                    "Columns" -> {{All}}, "Rows" -> {{All}}}, 
                    GridBoxSpacings -> {
                    "Columns" -> {{0.5}}, "Rows" -> {{0.8}}}], "Grid"]}}, 
                   GridBoxAlignment -> {
                    "Columns" -> {{Left}}, "Rows" -> {{Top}}}, AutoDelete -> 
                   False, GridBoxItemSize -> {
                    "Columns" -> {{Automatic}}, "Rows" -> {{Automatic}}}, 
                   GridBoxSpacings -> {"Columns" -> {{1}}, "Rows" -> {{0}}}], 
                  "Grid"], Alignment -> Left, AppearanceElements -> None, 
                 ImageMargins -> {{5, 5}, {5, 5}}, ImageSizeAction -> 
                 "ResizeToFit"], LineIndent -> 0, StripOnInput -> False], {
               FontFamily -> "Arial"}, Background -> Automatic, StripOnInput -> 
               False], TraditionalForm]& ), 
            InterpretationFunction :> (RowBox[{"PointLegend", "[", 
               RowBox[{
                 RowBox[{"{", 
                   RowBox[{
                    RowBox[{"Directive", "[", 
                    RowBox[{
                    RowBox[{"PointSize", "[", "0.004583333333333334`", "]"}], 
                    ",", 
                    RowBox[{"AbsoluteThickness", "[", "1.6`", "]"}], ",", 
                    InterpretationBox[
                    ButtonBox[
                    TooltipBox[
                    GraphicsBox[{{
                    GrayLevel[0], 
                    RectangleBox[{0, 0}]}, {
                    GrayLevel[0], 
                    RectangleBox[{1, -1}]}, {
                    RGBColor[1, 0, 0], 
                    RectangleBox[{0, -1}, {2, 1}]}}, DefaultBaseStyle -> 
                    "ColorSwatchGraphics", AspectRatio -> 1, Frame -> True, 
                    FrameStyle -> RGBColor[0.6666666666666666, 0., 0.], 
                    FrameTicks -> None, PlotRangePadding -> None, ImageSize -> 
                    Dynamic[{Automatic, 1.35 CurrentValue["FontCapHeight"]/
                    AbsoluteCurrentValue[Magnification]}]], 
                    StyleBox[
                    RowBox[{"RGBColor", "[", 
                    RowBox[{"1", ",", "0", ",", "0"}], "]"}], NumberMarks -> 
                    False]], Appearance -> None, BaseStyle -> {}, 
                    BaselinePosition -> Baseline, DefaultBaseStyle -> {}, 
                    ButtonFunction :> With[{Typeset`box$ = EvaluationBox[]}, 
                    If[
                    Not[
                    AbsoluteCurrentValue["Deployed"]], 
                    SelectionMove[Typeset`box$, All, Expression]; 
                    FrontEnd`Private`$ColorSelectorInitialAlpha = 1; 
                    FrontEnd`Private`$ColorSelectorInitialColor = 
                    RGBColor[1, 0, 0]; 
                    FrontEnd`Private`$ColorSelectorUseMakeBoxes = True; 
                    MathLink`CallFrontEnd[
                    FrontEnd`AttachCell[Typeset`box$, 
                    FrontEndResource["RGBColorValueSelector"], {
                    0, {Left, Bottom}}, {Left, Top}, 
                    "ClosingActions" -> {
                    "SelectionDeparture", "ParentChanged", 
                    "EvaluatorQuit"}]]]], BaseStyle -> Inherited, Evaluator -> 
                    Automatic, Method -> "Preemptive"], 
                    RGBColor[1, 0, 0], Editable -> False, Selectable -> 
                    False]}], "]"}], ",", 
                    RowBox[{"Directive", "[", 
                    RowBox[{
                    RowBox[{"PointSize", "[", "0.004583333333333334`", "]"}], 
                    ",", 
                    RowBox[{"AbsoluteThickness", "[", "1.6`", "]"}], ",", 
                    InterpretationBox[
                    ButtonBox[
                    TooltipBox[
                    GraphicsBox[{{
                    GrayLevel[0], 
                    RectangleBox[{0, 0}]}, {
                    GrayLevel[0], 
                    RectangleBox[{1, -1}]}, {
                    RGBColor[1, 0, 0], 
                    RectangleBox[{0, -1}, {2, 1}]}}, DefaultBaseStyle -> 
                    "ColorSwatchGraphics", AspectRatio -> 1, Frame -> True, 
                    FrameStyle -> RGBColor[0.6666666666666666, 0., 0.], 
                    FrameTicks -> None, PlotRangePadding -> None, ImageSize -> 
                    Dynamic[{Automatic, 1.35 CurrentValue["FontCapHeight"]/
                    AbsoluteCurrentValue[Magnification]}]], 
                    StyleBox[
                    RowBox[{"RGBColor", "[", 
                    RowBox[{"1", ",", "0", ",", "0"}], "]"}], NumberMarks -> 
                    False]], Appearance -> None, BaseStyle -> {}, 
                    BaselinePosition -> Baseline, DefaultBaseStyle -> {}, 
                    ButtonFunction :> With[{Typeset`box$ = EvaluationBox[]}, 
                    If[
                    Not[
                    AbsoluteCurrentValue["Deployed"]], 
                    SelectionMove[Typeset`box$, All, Expression]; 
                    FrontEnd`Private`$ColorSelectorInitialAlpha = 1; 
                    FrontEnd`Private`$ColorSelectorInitialColor = 
                    RGBColor[1, 0, 0]; 
                    FrontEnd`Private`$ColorSelectorUseMakeBoxes = True; 
                    MathLink`CallFrontEnd[
                    FrontEnd`AttachCell[Typeset`box$, 
                    FrontEndResource["RGBColorValueSelector"], {
                    0, {Left, Bottom}}, {Left, Top}, 
                    "ClosingActions" -> {
                    "SelectionDeparture", "ParentChanged", 
                    "EvaluatorQuit"}]]]], BaseStyle -> Inherited, Evaluator -> 
                    Automatic, Method -> "Preemptive"], 
                    RGBColor[1, 0, 0], Editable -> False, Selectable -> 
                    False]}], "]"}], ",", 
                    RowBox[{"Directive", "[", 
                    RowBox[{
                    RowBox[{"PointSize", "[", "0.004583333333333334`", "]"}], 
                    ",", 
                    RowBox[{"AbsoluteThickness", "[", "1.6`", "]"}], ",", 
                    InterpretationBox[
                    ButtonBox[
                    TooltipBox[
                    GraphicsBox[{{
                    GrayLevel[0], 
                    RectangleBox[{0, 0}]}, {
                    GrayLevel[0], 
                    RectangleBox[{1, -1}]}, {
                    RGBColor[1, 0.5, 0], 
                    RectangleBox[{0, -1}, {2, 1}]}}, DefaultBaseStyle -> 
                    "ColorSwatchGraphics", AspectRatio -> 1, Frame -> True, 
                    FrameStyle -> 
                    RGBColor[0.6666666666666666, 0.33333333333333337`, 0.], 
                    FrameTicks -> None, PlotRangePadding -> None, ImageSize -> 
                    Dynamic[{Automatic, 1.35 CurrentValue["FontCapHeight"]/
                    AbsoluteCurrentValue[Magnification]}]], 
                    StyleBox[
                    RowBox[{"RGBColor", "[", 
                    RowBox[{"1", ",", "0.5`", ",", "0"}], "]"}], NumberMarks -> 
                    False]], Appearance -> None, BaseStyle -> {}, 
                    BaselinePosition -> Baseline, DefaultBaseStyle -> {}, 
                    ButtonFunction :> With[{Typeset`box$ = EvaluationBox[]}, 
                    If[
                    Not[
                    AbsoluteCurrentValue["Deployed"]], 
                    SelectionMove[Typeset`box$, All, Expression]; 
                    FrontEnd`Private`$ColorSelectorInitialAlpha = 1; 
                    FrontEnd`Private`$ColorSelectorInitialColor = 
                    RGBColor[1, 0.5, 0]; 
                    FrontEnd`Private`$ColorSelectorUseMakeBoxes = True; 
                    MathLink`CallFrontEnd[
                    FrontEnd`AttachCell[Typeset`box$, 
                    FrontEndResource["RGBColorValueSelector"], {
                    0, {Left, Bottom}}, {Left, Top}, 
                    "ClosingActions" -> {
                    "SelectionDeparture", "ParentChanged", 
                    "EvaluatorQuit"}]]]], BaseStyle -> Inherited, Evaluator -> 
                    Automatic, Method -> "Preemptive"], 
                    RGBColor[1, 0.5, 0], Editable -> False, Selectable -> 
                    False]}], "]"}], ",", 
                    RowBox[{"Directive", "[", 
                    RowBox[{
                    RowBox[{"PointSize", "[", "0.004583333333333334`", "]"}], 
                    ",", 
                    RowBox[{"AbsoluteThickness", "[", "1.6`", "]"}], ",", 
                    InterpretationBox[
                    ButtonBox[
                    TooltipBox[
                    GraphicsBox[{{
                    GrayLevel[0], 
                    RectangleBox[{0, 0}]}, {
                    GrayLevel[0], 
                    RectangleBox[{1, -1}]}, {
                    RGBColor[1, 0.5, 0], 
                    RectangleBox[{0, -1}, {2, 1}]}}, DefaultBaseStyle -> 
                    "ColorSwatchGraphics", AspectRatio -> 1, Frame -> True, 
                    FrameStyle -> 
                    RGBColor[0.6666666666666666, 0.33333333333333337`, 0.], 
                    FrameTicks -> None, PlotRangePadding -> None, ImageSize -> 
                    Dynamic[{Automatic, 1.35 CurrentValue["FontCapHeight"]/
                    AbsoluteCurrentValue[Magnification]}]], 
                    StyleBox[
                    RowBox[{"RGBColor", "[", 
                    RowBox[{"1", ",", "0.5`", ",", "0"}], "]"}], NumberMarks -> 
                    False]], Appearance -> None, BaseStyle -> {}, 
                    BaselinePosition -> Baseline, DefaultBaseStyle -> {}, 
                    ButtonFunction :> With[{Typeset`box$ = EvaluationBox[]}, 
                    If[
                    Not[
                    AbsoluteCurrentValue["Deployed"]], 
                    SelectionMove[Typeset`box$, All, Expression]; 
                    FrontEnd`Private`$ColorSelectorInitialAlpha = 1; 
                    FrontEnd`Private`$ColorSelectorInitialColor = 
                    RGBColor[1, 0.5, 0]; 
                    FrontEnd`Private`$ColorSelectorUseMakeBoxes = True; 
                    MathLink`CallFrontEnd[
                    FrontEnd`AttachCell[Typeset`box$, 
                    FrontEndResource["RGBColorValueSelector"], {
                    0, {Left, Bottom}}, {Left, Top}, 
                    "ClosingActions" -> {
                    "SelectionDeparture", "ParentChanged", 
                    "EvaluatorQuit"}]]]], BaseStyle -> Inherited, Evaluator -> 
                    Automatic, Method -> "Preemptive"], 
                    RGBColor[1, 0.5, 0], Editable -> False, Selectable -> 
                    False]}], "]"}]}], "}"}], ",", 
                 RowBox[{"{", 
                   RowBox[{#, ",", #2, ",", #3, ",", #4}], "}"}], ",", 
                 RowBox[{"LegendMarkers", "\[Rule]", 
                   RowBox[{"{", 
                    RowBox[{
                    RowBox[{"{", 
                    RowBox[{"False", ",", "Automatic"}], "}"}], ",", 
                    RowBox[{"{", 
                    RowBox[{"False", ",", "Automatic"}], "}"}]}], "}"}]}], 
                 ",", 
                 RowBox[{"Joined", "\[Rule]", 
                   RowBox[{"{", 
                    RowBox[{"False", ",", "True", ",", "False", ",", "True"}],
                     "}"}]}], ",", 
                 RowBox[{"LabelStyle", "\[Rule]", 
                   RowBox[{"{", "}"}]}], ",", 
                 RowBox[{"LegendLayout", "\[Rule]", "\"Column\""}]}], 
               "]"}]& ), Editable -> True], TraditionalForm], 
          TraditionalForm]},
        "Legended",
        DisplayFunction->(GridBox[{{
            TagBox[
             ItemBox[
              PaneBox[
               TagBox[#, "SkipImageSizeLevel"], 
               Alignment -> {Center, Baseline}, BaselinePosition -> Baseline],
               DefaultBaseStyle -> "Labeled"], "SkipImageSizeLevel"], 
            ItemBox[#2, DefaultBaseStyle -> "LabeledLabel"]}}, 
          GridBoxAlignment -> {"Columns" -> {{Center}}, "Rows" -> {{Center}}},
           AutoDelete -> False, GridBoxItemSize -> Automatic, 
          BaselinePosition -> {1, 1}]& ),
        Editable->True,
        InterpretationFunction->(RowBox[{"Legended", "[", 
           RowBox[{#, ",", 
             RowBox[{"Placed", "[", 
               RowBox[{#2, ",", "After"}], "]"}]}], "]"}]& )], 
       TemplateBox[{
         GraphicsBox[{{}, {{{}, {}, {
              Hue[0.67, 0.6, 0.6], 
              Directive[
               PointSize[0.004583333333333334], 
               AbsoluteThickness[1.6], 
               RGBColor[1, 0.5, 0]], 
              LineBox[CompressedData["
1:eJxdz0nOlFUUBuCjIcYhAwYMHJSGGEIMKbFBFOWq2AA2JdgLeKVRlK5QF3CW
UEu4S6i5iTlL+Jdwl1BTZ4RoYur5Jl+e++bNm/P8jYeXbz8dEZeeinjy//fb
nTv09z/H7/z1TPvvoe37WXwYH8FH8XN4gV/Ax/CL+Dg+gV/CJ/ESv4xP4Vfw
q/g1/Do+jd/AZ/Cb+C18Fr+N38HncNt34niXHMd75DjeJ8dxnhzHB+Q4PiTH
8RE5jo/JcVwgx3GRHMclchyfkOP4lBzHZ+Q4PifHsdp3w4kLxxf0ceLCcZk+
Tlw4rtDHiQvHl/Rx4sLxFX2cuHB8TR8nLhzf0MeJC8e39HHiwvEdfZy4cHxP
HycuHD/Qx4kLx1X6OHHhuEYfJy4c1+njxIXjR/o4ceHo+17ghjtOPHDhieMn
9nHDHSceuPDEcYN93HDHiQcuPHHcZB833HHigQtPHLfYxw13nHjgwhPHbfZx
wx0nHrjwxPEz+7jhjhMPXHji+IV93HDHiQcuPHHcYR833HHigQtPHL+yjxvu
OPHAhSeO39jHDXeceODCE8dd9nHDHSceuPDEcY993HDHiQcuPHHcZx833HHi
gQtPHA/Yxw13nHjgwhPHQ/Zxwx0nHrjwxLHe92G8wEvc8Ap3vMaJN3jgLS58
gCfe4XjE/XiBl7jhFe54jRNv8MBbXPgAT7zD8Tv34wVe4oZXuOM1TrzBA29x
4QM88Q7HH9yPF3iJG17hjtc48QYPvMWFD/DEOxx/cj9e4CVueIU7XuPEGzzw
9n8/Bqh+jMg=
               "]]}, {
              Hue[0.9060679774997897, 0.6, 0.6], 
              Directive[
               PointSize[0.004583333333333334], 
               AbsoluteThickness[1.6], 
               RGBColor[1, 0, 0]], 
              LineBox[CompressedData["
1:eJw1l3k81dkbx6+tpl2LkqRbagplq2lQ9GmxRxfZt2vn4rqLJg0Vk9Q0Bs20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               "]]}, {
              Hue[0.1421359549995791, 0.6, 0.6], 
              Directive[
               PointSize[0.004583333333333334], 
               AbsoluteThickness[1.6], 
               RGBColor[0, 0, 1]], 
              LineBox[CompressedData["
1:eJw9mHlcjWkbx4+UvDNSFMqII0mE98igiH4tSKFFWlWn5bSctrPxzpTl2KtB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               "]]}, {
              Hue[0.37820393249936934`, 0.6, 0.6], 
              Directive[
               PointSize[0.004583333333333334], 
               AbsoluteThickness[1.6], 
               RGBColor[1, 0, 1]], 
              LineBox[CompressedData["
1:eJw1l3tcjPn7xkdO+aESK7SpFLUhRTm00pWkUjoqndRMp5mmw5xCooxNUhGr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               "]]}, {
              Hue[0.6142719099991583, 0.6, 0.6], 
              Directive[
               PointSize[0.004583333333333334], 
               AbsoluteThickness[1.6], 
               Dashing[{0, Small}], 
               RGBColor[0.5, 0, 0.5]], 
              LineBox[CompressedData["
1:eJw1l3lcjXkbxk/LO5NoVJOdOpbiJRUj2uhKu9K+p3ra9zpLREydtKBooxDl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               "]]}, {
              Hue[0.8503398874989481, 0.6, 0.6], 
              Directive[
               PointSize[0.004583333333333334], 
               AbsoluteThickness[1.6], 
               Dashing[{0, Small}], 
               RGBColor[0, 1, 0]], 
              LineBox[CompressedData["
1:eJw11ntcjIkeBvAX7coWsqcIxURoUwxHtN08EWqRdBfVNE33mjtq3aZ0KFrm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               "]]}, {
              Hue[0.08640786499873876, 0.6, 0.6], 
              Directive[
               PointSize[0.004583333333333334], 
               AbsoluteThickness[1.6], 
               Thickness[Large], 
               Dashing[{Small, Small}], 
               GrayLevel[0.5]], 
              LineBox[CompressedData["
1:eJxdzUnu1FUUBeCrI4Y1YODAQWmMMcaYQrFDhafSKKCWqGDvA2lsQMpmAXcJ
tYS3hFrCXcJ/CW8JtQRjHJjfdyc3X05OzjN3Ht+492REXHsi4t//3x0vLH+0
pU/hFT6Nn8JP4zV+Fj+Hn8cv4BfxS/hlvMFn8Cv4VXwWv4Zfx2/gN/Fb+Bx+
G7+D38Xn8QXclk4c75HjeJ8cxwfkOC6S47hEjuMyOY4r5Dg+JMfxETmOq+Q4
rpHjuE6O42NyHJ+Q4/iUHMd26YYTF47P6OPEheMGfZy4cHxOHycuHF/Qx4kL
x5f0ceLCcZM+Tlw4btHHiQvHV/Rx4sLxNX2cuHB8Qx8nLhzf0seJC8d39HHi
wvE9fZy4cPxAHycuHD/Sx4kLR196jRvuOPHAhSeO2+zjhjtOPHDhieMO+7jh
jhMPXHji+Il93HDHiQcuPHHcZR833HHigQtPHPfYxw13nHjgwhPHffZxwx0n
HrjwxPGAfdxwx4kHLjxx/Mw+brjjxAMXnjh+YR833HHigQtPHL+yjxvuOPHA
hSeO39jHDXeceODCE8dD9nHDHSceuPDE8Yh93HDHiQcuPHH8zj5uuOPEAxee
OB6zjxvuOPHAhSeO3dIrvMYb3PAWd7zDifd44AMufIInPuL4Y+kVXuMNbniL
O97hxHs88AEXPsETH3H8ufQKr/EGN7zFHe9w4j0e+IALn+CJjzj+WnqF13iD
G97ijnc48R4PfMCFT/DERxx/L73Ca7zBDW9xxzuceI8HPvzvfwBwRdEc
               
               "]]}}}, {{}, {}}}, {
          DisplayFunction -> Identity, DisplayFunction -> Identity, 
           AspectRatio -> NCache[GoldenRatio^(-1), 0.6180339887498948], 
           Axes -> {True, True}, AxesLabel -> {
             FormBox["\"Day\"", TraditionalForm], 
             FormBox["\"Epidemic\"", TraditionalForm]}, AxesOrigin -> {0, 0}, 
           DisplayFunction :> Identity, 
           Frame -> {{False, False}, {False, False}}, 
           FrameLabel -> {{None, None}, {None, None}}, 
           FrameTicks -> {{Automatic, Automatic}, {Automatic, Automatic}}, 
           GridLines -> {None, None}, GridLinesStyle -> Directive[
             GrayLevel[0.5, 0.4]], 
           Method -> {
            "OptimizePlotMarkers" -> True, "OptimizePlotMarkers" -> True, 
             "CoordinatesToolOptions" -> {"DisplayFunction" -> ({
                 Identity[
                  Part[#, 1]], 
                 Identity[
                  Part[#, 2]]}& ), "CopiedValueFunction" -> ({
                 Identity[
                  Part[#, 1]], 
                 Identity[
                  Part[#, 2]]}& )}}, PlotLabel -> 
           FormBox["\"Infection Rates, Infected, Removed\"", TraditionalForm],
            PlotRange -> {{0, 331.}, {-0.0030986342356764673`, 
             2.8415072632994924`}}, PlotRangeClipping -> True, 
           PlotRangePadding -> {{
              Scaled[0.02], 
              Scaled[0.02]}, {
              Scaled[0.05], 
              Scaled[0.05]}}, Ticks -> {Automatic, Automatic}}], 
         FormBox[
          FormBox[
           
           TemplateBox[{
            "\"Initial Infection Factor, \
\\!\\(\\*FractionBox[SubscriptBox[\\(r\\), \\(0\\)], \\(m + d\\)]\\)\"", 
             "\"Infection Factor, \
\\!\\(\\*FractionBox[\\(\\*SubscriptBox[\\(r\\), \\(t\\)] \
\\*SubscriptBox[\\(S\\), \\(t\\)]\\), \\(m + d\\)]\\)\"", 
             "\"Infection Rate, \\!\\(\\*FractionBox[SubscriptBox[\\(r\\), \
\\(t\\)], \\(m + d\\)]\\)\"", 
             "\"Infection Risk, \\!\\(\\*SubscriptBox[\\(r\\), \\(t\\)]\\)\\!\
\\(\\*SubscriptBox[\\(F\\), \\(t\\)]\\) x 1000\"", 
             "\"Infected \[Times] 100\"", "\"Removed \[Times] 100\"", 
             "\"Stability Threshold, 1\""}, "PointLegend", 
            DisplayFunction -> (FormBox[
              StyleBox[
               StyleBox[
                PaneBox[
                 TagBox[
                  GridBox[{{
                    TagBox[
                    GridBox[{{
                    GraphicsBox[{{
                    Directive[
                    EdgeForm[
                    Directive[
                    Opacity[0.3], 
                    GrayLevel[0]]], 
                    PointSize[0.5], 
                    AbsoluteThickness[1.6], 
                    RGBColor[1, 0.5, 0]], {
                    LineBox[{{0, 10}, {40, 10}}]}}, {
                    Directive[
                    EdgeForm[
                    Directive[
                    Opacity[0.3], 
                    GrayLevel[0]]], 
                    PointSize[0.5], 
                    AbsoluteThickness[1.6], 
                    RGBColor[1, 0.5, 0]], {}}}, AspectRatio -> Full, 
                    ImageSize -> {40, 10}, PlotRangePadding -> None, 
                    ImagePadding -> Automatic, 
                    BaselinePosition -> (Scaled[0.1] -> Baseline)], #}, {
                    GraphicsBox[{{
                    Directive[
                    EdgeForm[
                    Directive[
                    Opacity[0.3], 
                    GrayLevel[0]]], 
                    PointSize[0.5], 
                    AbsoluteThickness[1.6], 
                    RGBColor[1, 0, 0]], {
                    LineBox[{{0, 10}, {40, 10}}]}}, {
                    Directive[
                    EdgeForm[
                    Directive[
                    Opacity[0.3], 
                    GrayLevel[0]]], 
                    PointSize[0.5], 
                    AbsoluteThickness[1.6], 
                    RGBColor[1, 0, 0]], {}}}, AspectRatio -> Full, 
                    ImageSize -> {40, 10}, PlotRangePadding -> None, 
                    ImagePadding -> Automatic, 
                    BaselinePosition -> (Scaled[0.1] -> Baseline)], #2}, {
                    GraphicsBox[{{
                    Directive[
                    EdgeForm[
                    Directive[
                    Opacity[0.3], 
                    GrayLevel[0]]], 
                    PointSize[0.5], 
                    AbsoluteThickness[1.6], 
                    RGBColor[0, 0, 1]], {
                    LineBox[{{0, 10}, {40, 10}}]}}, {
                    Directive[
                    EdgeForm[
                    Directive[
                    Opacity[0.3], 
                    GrayLevel[0]]], 
                    PointSize[0.5], 
                    AbsoluteThickness[1.6], 
                    RGBColor[0, 0, 1]], {}}}, AspectRatio -> Full, 
                    ImageSize -> {40, 10}, PlotRangePadding -> None, 
                    ImagePadding -> Automatic, 
                    BaselinePosition -> (Scaled[0.1] -> Baseline)], #3}, {
                    GraphicsBox[{{
                    Directive[
                    EdgeForm[
                    Directive[
                    Opacity[0.3], 
                    GrayLevel[0]]], 
                    PointSize[0.5], 
                    AbsoluteThickness[1.6], 
                    RGBColor[1, 0, 1]], {
                    LineBox[{{0, 10}, {40, 10}}]}}, {
                    Directive[
                    EdgeForm[
                    Directive[
                    Opacity[0.3], 
                    GrayLevel[0]]], 
                    PointSize[0.5], 
                    AbsoluteThickness[1.6], 
                    RGBColor[1, 0, 1]], {}}}, AspectRatio -> Full, 
                    ImageSize -> {40, 10}, PlotRangePadding -> None, 
                    ImagePadding -> Automatic, 
                    BaselinePosition -> (Scaled[0.1] -> Baseline)], #4}, {
                    GraphicsBox[{{
                    Directive[
                    EdgeForm[
                    Directive[
                    Opacity[0.3], 
                    GrayLevel[0]]], 
                    PointSize[0.5], 
                    AbsoluteThickness[1.6], 
                    Dashing[{0, Small}], 
                    RGBColor[0.5, 0, 0.5]], {
                    LineBox[{{0, 10}, {40, 10}}]}}, {
                    Directive[
                    EdgeForm[
                    Directive[
                    Opacity[0.3], 
                    GrayLevel[0]]], 
                    PointSize[0.5], 
                    AbsoluteThickness[1.6], 
                    Dashing[{0, Small}], 
                    RGBColor[0.5, 0, 0.5]], {}}}, AspectRatio -> Full, 
                    ImageSize -> {40, 10}, PlotRangePadding -> None, 
                    ImagePadding -> Automatic, 
                    BaselinePosition -> (Scaled[0.1] -> Baseline)], #5}, {
                    GraphicsBox[{{
                    Directive[
                    EdgeForm[
                    Directive[
                    Opacity[0.3], 
                    GrayLevel[0]]], 
                    PointSize[0.5], 
                    AbsoluteThickness[1.6], 
                    Dashing[{0, Small}], 
                    RGBColor[0, 1, 0]], {
                    LineBox[{{0, 10}, {40, 10}}]}}, {
                    Directive[
                    EdgeForm[
                    Directive[
                    Opacity[0.3], 
                    GrayLevel[0]]], 
                    PointSize[0.5], 
                    AbsoluteThickness[1.6], 
                    Dashing[{0, Small}], 
                    RGBColor[0, 1, 0]], {}}}, AspectRatio -> Full, 
                    ImageSize -> {40, 10}, PlotRangePadding -> None, 
                    ImagePadding -> Automatic, 
                    BaselinePosition -> (Scaled[0.1] -> Baseline)], #6}, {
                    GraphicsBox[{{
                    Directive[
                    EdgeForm[
                    Directive[
                    Opacity[0.3], 
                    GrayLevel[0]]], 
                    PointSize[0.5], 
                    AbsoluteThickness[1.6], 
                    Thickness[Large], 
                    Dashing[{Small, Small}], 
                    GrayLevel[0.5]], {
                    LineBox[{{0, 10}, {40, 10}}]}}, {
                    Directive[
                    EdgeForm[
                    Directive[
                    Opacity[0.3], 
                    GrayLevel[0]]], 
                    PointSize[0.5], 
                    AbsoluteThickness[1.6], 
                    Thickness[Large], 
                    Dashing[{Small, Small}], 
                    GrayLevel[0.5]], {}}}, AspectRatio -> Full, 
                    ImageSize -> {40, 10}, PlotRangePadding -> None, 
                    ImagePadding -> Automatic, 
                    BaselinePosition -> (Scaled[0.1] -> Baseline)], #7}}, 
                    GridBoxAlignment -> {
                    "Columns" -> {Center, Left}, "Rows" -> {{Baseline}}}, 
                    AutoDelete -> False, 
                    GridBoxDividers -> {
                    "Columns" -> {{False}}, "Rows" -> {{False}}}, 
                    GridBoxItemSize -> {
                    "Columns" -> {{All}}, "Rows" -> {{All}}}, 
                    GridBoxSpacings -> {
                    "Columns" -> {{0.5}}, "Rows" -> {{0.8}}}], "Grid"]}}, 
                   GridBoxAlignment -> {
                    "Columns" -> {{Left}}, "Rows" -> {{Top}}}, AutoDelete -> 
                   False, GridBoxItemSize -> {
                    "Columns" -> {{Automatic}}, "Rows" -> {{Automatic}}}, 
                   GridBoxSpacings -> {"Columns" -> {{1}}, "Rows" -> {{0}}}], 
                  "Grid"], Alignment -> Left, AppearanceElements -> None, 
                 ImageMargins -> {{5, 5}, {5, 5}}, ImageSizeAction -> 
                 "ResizeToFit"], LineIndent -> 0, StripOnInput -> False], {
               FontFamily -> "Arial"}, Background -> Automatic, StripOnInput -> 
               False], TraditionalForm]& ), 
            InterpretationFunction :> (RowBox[{"PointLegend", "[", 
               RowBox[{
                 RowBox[{"{", 
                   RowBox[{
                    RowBox[{"Directive", "[", 
                    RowBox[{
                    RowBox[{"PointSize", "[", "0.004583333333333334`", "]"}], 
                    ",", 
                    RowBox[{"AbsoluteThickness", "[", "1.6`", "]"}], ",", 
                    InterpretationBox[
                    ButtonBox[
                    TooltipBox[
                    GraphicsBox[{{
                    GrayLevel[0], 
                    RectangleBox[{0, 0}]}, {
                    GrayLevel[0], 
                    RectangleBox[{1, -1}]}, {
                    RGBColor[1, 0.5, 0], 
                    RectangleBox[{0, -1}, {2, 1}]}}, DefaultBaseStyle -> 
                    "ColorSwatchGraphics", AspectRatio -> 1, Frame -> True, 
                    FrameStyle -> 
                    RGBColor[0.6666666666666666, 0.33333333333333337`, 0.], 
                    FrameTicks -> None, PlotRangePadding -> None, ImageSize -> 
                    Dynamic[{Automatic, 1.35 CurrentValue["FontCapHeight"]/
                    AbsoluteCurrentValue[Magnification]}]], 
                    StyleBox[
                    RowBox[{"RGBColor", "[", 
                    RowBox[{"1", ",", "0.5`", ",", "0"}], "]"}], NumberMarks -> 
                    False]], Appearance -> None, BaseStyle -> {}, 
                    BaselinePosition -> Baseline, DefaultBaseStyle -> {}, 
                    ButtonFunction :> With[{Typeset`box$ = EvaluationBox[]}, 
                    If[
                    Not[
                    AbsoluteCurrentValue["Deployed"]], 
                    SelectionMove[Typeset`box$, All, Expression]; 
                    FrontEnd`Private`$ColorSelectorInitialAlpha = 1; 
                    FrontEnd`Private`$ColorSelectorInitialColor = 
                    RGBColor[1, 0.5, 0]; 
                    FrontEnd`Private`$ColorSelectorUseMakeBoxes = True; 
                    MathLink`CallFrontEnd[
                    FrontEnd`AttachCell[Typeset`box$, 
                    FrontEndResource["RGBColorValueSelector"], {
                    0, {Left, Bottom}}, {Left, Top}, 
                    "ClosingActions" -> {
                    "SelectionDeparture", "ParentChanged", 
                    "EvaluatorQuit"}]]]], BaseStyle -> Inherited, Evaluator -> 
                    Automatic, Method -> "Preemptive"], 
                    RGBColor[1, 0.5, 0], Editable -> False, Selectable -> 
                    False]}], "]"}], ",", 
                    RowBox[{"Directive", "[", 
                    RowBox[{
                    RowBox[{"PointSize", "[", "0.004583333333333334`", "]"}], 
                    ",", 
                    RowBox[{"AbsoluteThickness", "[", "1.6`", "]"}], ",", 
                    InterpretationBox[
                    ButtonBox[
                    TooltipBox[
                    GraphicsBox[{{
                    GrayLevel[0], 
                    RectangleBox[{0, 0}]}, {
                    GrayLevel[0], 
                    RectangleBox[{1, -1}]}, {
                    RGBColor[1, 0, 0], 
                    RectangleBox[{0, -1}, {2, 1}]}}, DefaultBaseStyle -> 
                    "ColorSwatchGraphics", AspectRatio -> 1, Frame -> True, 
                    FrameStyle -> RGBColor[0.6666666666666666, 0., 0.], 
                    FrameTicks -> None, PlotRangePadding -> None, ImageSize -> 
                    Dynamic[{Automatic, 1.35 CurrentValue["FontCapHeight"]/
                    AbsoluteCurrentValue[Magnification]}]], 
                    StyleBox[
                    RowBox[{"RGBColor", "[", 
                    RowBox[{"1", ",", "0", ",", "0"}], "]"}], NumberMarks -> 
                    False]], Appearance -> None, BaseStyle -> {}, 
                    BaselinePosition -> Baseline, DefaultBaseStyle -> {}, 
                    ButtonFunction :> With[{Typeset`box$ = EvaluationBox[]}, 
                    If[
                    Not[
                    AbsoluteCurrentValue["Deployed"]], 
                    SelectionMove[Typeset`box$, All, Expression]; 
                    FrontEnd`Private`$ColorSelectorInitialAlpha = 1; 
                    FrontEnd`Private`$ColorSelectorInitialColor = 
                    RGBColor[1, 0, 0]; 
                    FrontEnd`Private`$ColorSelectorUseMakeBoxes = True; 
                    MathLink`CallFrontEnd[
                    FrontEnd`AttachCell[Typeset`box$, 
                    FrontEndResource["RGBColorValueSelector"], {
                    0, {Left, Bottom}}, {Left, Top}, 
                    "ClosingActions" -> {
                    "SelectionDeparture", "ParentChanged", 
                    "EvaluatorQuit"}]]]], BaseStyle -> Inherited, Evaluator -> 
                    Automatic, Method -> "Preemptive"], 
                    RGBColor[1, 0, 0], Editable -> False, Selectable -> 
                    False]}], "]"}], ",", 
                    RowBox[{"Directive", "[", 
                    RowBox[{
                    RowBox[{"PointSize", "[", "0.004583333333333334`", "]"}], 
                    ",", 
                    RowBox[{"AbsoluteThickness", "[", "1.6`", "]"}], ",", 
                    InterpretationBox[
                    ButtonBox[
                    TooltipBox[
                    GraphicsBox[{{
                    GrayLevel[0], 
                    RectangleBox[{0, 0}]}, {
                    GrayLevel[0], 
                    RectangleBox[{1, -1}]}, {
                    RGBColor[0, 0, 1], 
                    RectangleBox[{0, -1}, {2, 1}]}}, DefaultBaseStyle -> 
                    "ColorSwatchGraphics", AspectRatio -> 1, Frame -> True, 
                    FrameStyle -> RGBColor[0., 0., 0.6666666666666666], 
                    FrameTicks -> None, PlotRangePadding -> None, ImageSize -> 
                    Dynamic[{Automatic, 1.35 CurrentValue["FontCapHeight"]/
                    AbsoluteCurrentValue[Magnification]}]], 
                    StyleBox[
                    RowBox[{"RGBColor", "[", 
                    RowBox[{"0", ",", "0", ",", "1"}], "]"}], NumberMarks -> 
                    False]], Appearance -> None, BaseStyle -> {}, 
                    BaselinePosition -> Baseline, DefaultBaseStyle -> {}, 
                    ButtonFunction :> With[{Typeset`box$ = EvaluationBox[]}, 
                    If[
                    Not[
                    AbsoluteCurrentValue["Deployed"]], 
                    SelectionMove[Typeset`box$, All, Expression]; 
                    FrontEnd`Private`$ColorSelectorInitialAlpha = 1; 
                    FrontEnd`Private`$ColorSelectorInitialColor = 
                    RGBColor[0, 0, 1]; 
                    FrontEnd`Private`$ColorSelectorUseMakeBoxes = True; 
                    MathLink`CallFrontEnd[
                    FrontEnd`AttachCell[Typeset`box$, 
                    FrontEndResource["RGBColorValueSelector"], {
                    0, {Left, Bottom}}, {Left, Top}, 
                    "ClosingActions" -> {
                    "SelectionDeparture", "ParentChanged", 
                    "EvaluatorQuit"}]]]], BaseStyle -> Inherited, Evaluator -> 
                    Automatic, Method -> "Preemptive"], 
                    RGBColor[0, 0, 1], Editable -> False, Selectable -> 
                    False]}], "]"}], ",", 
                    RowBox[{"Directive", "[", 
                    RowBox[{
                    RowBox[{"PointSize", "[", "0.004583333333333334`", "]"}], 
                    ",", 
                    RowBox[{"AbsoluteThickness", "[", "1.6`", "]"}], ",", 
                    InterpretationBox[
                    ButtonBox[
                    TooltipBox[
                    GraphicsBox[{{
                    GrayLevel[0], 
                    RectangleBox[{0, 0}]}, {
                    GrayLevel[0], 
                    RectangleBox[{1, -1}]}, {
                    RGBColor[1, 0, 1], 
                    RectangleBox[{0, -1}, {2, 1}]}}, DefaultBaseStyle -> 
                    "ColorSwatchGraphics", AspectRatio -> 1, Frame -> True, 
                    FrameStyle -> 
                    RGBColor[0.6666666666666666, 0., 0.6666666666666666], 
                    FrameTicks -> None, PlotRangePadding -> None, ImageSize -> 
                    Dynamic[{Automatic, 1.35 CurrentValue["FontCapHeight"]/
                    AbsoluteCurrentValue[Magnification]}]], 
                    StyleBox[
                    RowBox[{"RGBColor", "[", 
                    RowBox[{"1", ",", "0", ",", "1"}], "]"}], NumberMarks -> 
                    False]], Appearance -> None, BaseStyle -> {}, 
                    BaselinePosition -> Baseline, DefaultBaseStyle -> {}, 
                    ButtonFunction :> With[{Typeset`box$ = EvaluationBox[]}, 
                    If[
                    Not[
                    AbsoluteCurrentValue["Deployed"]], 
                    SelectionMove[Typeset`box$, All, Expression]; 
                    FrontEnd`Private`$ColorSelectorInitialAlpha = 1; 
                    FrontEnd`Private`$ColorSelectorInitialColor = 
                    RGBColor[1, 0, 1]; 
                    FrontEnd`Private`$ColorSelectorUseMakeBoxes = True; 
                    MathLink`CallFrontEnd[
                    FrontEnd`AttachCell[Typeset`box$, 
                    FrontEndResource["RGBColorValueSelector"], {
                    0, {Left, Bottom}}, {Left, Top}, 
                    "ClosingActions" -> {
                    "SelectionDeparture", "ParentChanged", 
                    "EvaluatorQuit"}]]]], BaseStyle -> Inherited, Evaluator -> 
                    Automatic, Method -> "Preemptive"], 
                    RGBColor[1, 0, 1], Editable -> False, Selectable -> 
                    False]}], "]"}], ",", 
                    RowBox[{"Directive", "[", 
                    RowBox[{
                    RowBox[{"PointSize", "[", "0.004583333333333334`", "]"}], 
                    ",", 
                    RowBox[{"AbsoluteThickness", "[", "1.6`", "]"}], ",", 
                    RowBox[{"Dashing", "[", 
                    RowBox[{"{", 
                    RowBox[{"0", ",", "Small"}], "}"}], "]"}], ",", 
                    InterpretationBox[
                    ButtonBox[
                    TooltipBox[
                    GraphicsBox[{{
                    GrayLevel[0], 
                    RectangleBox[{0, 0}]}, {
                    GrayLevel[0], 
                    RectangleBox[{1, -1}]}, {
                    RGBColor[0.5, 0, 0.5], 
                    RectangleBox[{0, -1}, {2, 1}]}}, DefaultBaseStyle -> 
                    "ColorSwatchGraphics", AspectRatio -> 1, Frame -> True, 
                    FrameStyle -> 
                    RGBColor[0.33333333333333337`, 0., 0.33333333333333337`], 
                    FrameTicks -> None, PlotRangePadding -> None, ImageSize -> 
                    Dynamic[{Automatic, 1.35 CurrentValue["FontCapHeight"]/
                    AbsoluteCurrentValue[Magnification]}]], 
                    StyleBox[
                    RowBox[{"RGBColor", "[", 
                    RowBox[{"0.5`", ",", "0", ",", "0.5`"}], "]"}], 
                    NumberMarks -> False]], Appearance -> None, 
                    BaseStyle -> {}, BaselinePosition -> Baseline, 
                    DefaultBaseStyle -> {}, ButtonFunction :> 
                    With[{Typeset`box$ = EvaluationBox[]}, 
                    If[
                    Not[
                    AbsoluteCurrentValue["Deployed"]], 
                    SelectionMove[Typeset`box$, All, Expression]; 
                    FrontEnd`Private`$ColorSelectorInitialAlpha = 1; 
                    FrontEnd`Private`$ColorSelectorInitialColor = 
                    RGBColor[0.5, 0, 0.5]; 
                    FrontEnd`Private`$ColorSelectorUseMakeBoxes = True; 
                    MathLink`CallFrontEnd[
                    FrontEnd`AttachCell[Typeset`box$, 
                    FrontEndResource["RGBColorValueSelector"], {
                    0, {Left, Bottom}}, {Left, Top}, 
                    "ClosingActions" -> {
                    "SelectionDeparture", "ParentChanged", 
                    "EvaluatorQuit"}]]]], BaseStyle -> Inherited, Evaluator -> 
                    Automatic, Method -> "Preemptive"], 
                    RGBColor[0.5, 0, 0.5], Editable -> False, Selectable -> 
                    False]}], "]"}], ",", 
                    RowBox[{"Directive", "[", 
                    RowBox[{
                    RowBox[{"PointSize", "[", "0.004583333333333334`", "]"}], 
                    ",", 
                    RowBox[{"AbsoluteThickness", "[", "1.6`", "]"}], ",", 
                    RowBox[{"Dashing", "[", 
                    RowBox[{"{", 
                    RowBox[{"0", ",", "Small"}], "}"}], "]"}], ",", 
                    InterpretationBox[
                    ButtonBox[
                    TooltipBox[
                    GraphicsBox[{{
                    GrayLevel[0], 
                    RectangleBox[{0, 0}]}, {
                    GrayLevel[0], 
                    RectangleBox[{1, -1}]}, {
                    RGBColor[0, 1, 0], 
                    RectangleBox[{0, -1}, {2, 1}]}}, DefaultBaseStyle -> 
                    "ColorSwatchGraphics", AspectRatio -> 1, Frame -> True, 
                    FrameStyle -> RGBColor[0., 0.6666666666666666, 0.], 
                    FrameTicks -> None, PlotRangePadding -> None, ImageSize -> 
                    Dynamic[{Automatic, 1.35 CurrentValue["FontCapHeight"]/
                    AbsoluteCurrentValue[Magnification]}]], 
                    StyleBox[
                    RowBox[{"RGBColor", "[", 
                    RowBox[{"0", ",", "1", ",", "0"}], "]"}], NumberMarks -> 
                    False]], Appearance -> None, BaseStyle -> {}, 
                    BaselinePosition -> Baseline, DefaultBaseStyle -> {}, 
                    ButtonFunction :> With[{Typeset`box$ = EvaluationBox[]}, 
                    If[
                    Not[
                    AbsoluteCurrentValue["Deployed"]], 
                    SelectionMove[Typeset`box$, All, Expression]; 
                    FrontEnd`Private`$ColorSelectorInitialAlpha = 1; 
                    FrontEnd`Private`$ColorSelectorInitialColor = 
                    RGBColor[0, 1, 0]; 
                    FrontEnd`Private`$ColorSelectorUseMakeBoxes = True; 
                    MathLink`CallFrontEnd[
                    FrontEnd`AttachCell[Typeset`box$, 
                    FrontEndResource["RGBColorValueSelector"], {
                    0, {Left, Bottom}}, {Left, Top}, 
                    "ClosingActions" -> {
                    "SelectionDeparture", "ParentChanged", 
                    "EvaluatorQuit"}]]]], BaseStyle -> Inherited, Evaluator -> 
                    Automatic, Method -> "Preemptive"], 
                    RGBColor[0, 1, 0], Editable -> False, Selectable -> 
                    False]}], "]"}], ",", 
                    RowBox[{"Directive", "[", 
                    RowBox[{
                    RowBox[{"PointSize", "[", "0.004583333333333334`", "]"}], 
                    ",", 
                    RowBox[{"AbsoluteThickness", "[", "1.6`", "]"}], ",", 
                    RowBox[{"Thickness", "[", "Large", "]"}], ",", 
                    RowBox[{"Dashing", "[", 
                    RowBox[{"{", 
                    RowBox[{"Small", ",", "Small"}], "}"}], "]"}], ",", 
                    InterpretationBox[
                    ButtonBox[
                    TooltipBox[
                    GraphicsBox[{{
                    GrayLevel[0], 
                    RectangleBox[{0, 0}]}, {
                    GrayLevel[0], 
                    RectangleBox[{1, -1}]}, {
                    GrayLevel[0.5], 
                    RectangleBox[{0, -1}, {2, 1}]}}, DefaultBaseStyle -> 
                    "ColorSwatchGraphics", AspectRatio -> 1, Frame -> True, 
                    FrameStyle -> GrayLevel[0.33333333333333337`], FrameTicks -> 
                    None, PlotRangePadding -> None, ImageSize -> 
                    Dynamic[{Automatic, 1.35 CurrentValue["FontCapHeight"]/
                    AbsoluteCurrentValue[Magnification]}]], 
                    StyleBox[
                    RowBox[{"GrayLevel", "[", "0.5`", "]"}], NumberMarks -> 
                    False]], Appearance -> None, BaseStyle -> {}, 
                    BaselinePosition -> Baseline, DefaultBaseStyle -> {}, 
                    ButtonFunction :> With[{Typeset`box$ = EvaluationBox[]}, 
                    If[
                    Not[
                    AbsoluteCurrentValue["Deployed"]], 
                    SelectionMove[Typeset`box$, All, Expression]; 
                    FrontEnd`Private`$ColorSelectorInitialAlpha = 1; 
                    FrontEnd`Private`$ColorSelectorInitialColor = 
                    GrayLevel[0.5]; 
                    FrontEnd`Private`$ColorSelectorUseMakeBoxes = True; 
                    MathLink`CallFrontEnd[
                    FrontEnd`AttachCell[Typeset`box$, 
                    FrontEndResource["GrayLevelColorValueSelector"], {
                    0, {Left, Bottom}}, {Left, Top}, 
                    "ClosingActions" -> {
                    "SelectionDeparture", "ParentChanged", 
                    "EvaluatorQuit"}]]]], BaseStyle -> Inherited, Evaluator -> 
                    Automatic, Method -> "Preemptive"], 
                    GrayLevel[0.5], Editable -> False, Selectable -> False]}],
                     "]"}]}], "}"}], ",", 
                 RowBox[{"{", 
                   
                   RowBox[{#, ",", #2, ",", #3, ",", #4, ",", #5, ",", #6, 
                    ",", #7}], "}"}], ",", 
                 RowBox[{"LegendMarkers", "\[Rule]", 
                   RowBox[{"{", 
                    RowBox[{
                    RowBox[{"{", 
                    RowBox[{"False", ",", "Automatic"}], "}"}], ",", 
                    RowBox[{"{", 
                    RowBox[{"False", ",", "Automatic"}], "}"}], ",", 
                    RowBox[{"{", 
                    RowBox[{"False", ",", "Automatic"}], "}"}], ",", 
                    RowBox[{"{", 
                    RowBox[{"False", ",", "Automatic"}], "}"}], ",", 
                    RowBox[{"{", 
                    RowBox[{"False", ",", "Automatic"}], "}"}], ",", 
                    RowBox[{"{", 
                    RowBox[{"False", ",", "Automatic"}], "}"}], ",", 
                    RowBox[{"{", 
                    RowBox[{"False", ",", "Automatic"}], "}"}]}], "}"}]}], 
                 ",", 
                 RowBox[{"Joined", "\[Rule]", 
                   RowBox[{"{", 
                    
                    RowBox[{
                    "True", ",", "True", ",", "True", ",", "True", ",", 
                    "True", ",", "True", ",", "True"}], "}"}]}], ",", 
                 RowBox[{"LabelStyle", "\[Rule]", 
                   RowBox[{"{", "}"}]}], ",", 
                 RowBox[{"LegendLayout", "\[Rule]", "\"Column\""}]}], 
               "]"}]& ), Editable -> True], TraditionalForm], 
          TraditionalForm]},
        "Legended",
        DisplayFunction->(GridBox[{{
            TagBox[
             ItemBox[
              PaneBox[
               TagBox[#, "SkipImageSizeLevel"], 
               Alignment -> {Center, Baseline}, BaselinePosition -> Baseline],
               DefaultBaseStyle -> "Labeled"], "SkipImageSizeLevel"], 
            ItemBox[#2, DefaultBaseStyle -> "LabeledLabel"]}}, 
          GridBoxAlignment -> {"Columns" -> {{Center}}, "Rows" -> {{Center}}},
           AutoDelete -> False, GridBoxItemSize -> Automatic, 
          BaselinePosition -> {1, 1}]& ),
        Editable->True,
        InterpretationFunction->(RowBox[{"Legended", "[", 
           RowBox[{#, ",", 
             RowBox[{"Placed", "[", 
               RowBox[{#2, ",", "After"}], "]"}]}], "]"}]& )]}
     },
     AutoDelete->False,
     GridBoxItemSize->{"Columns" -> {{Automatic}}, "Rows" -> {{Automatic}}}],
    "Grid"], ",", 
   TagBox[GridBox[{
      {
       TagBox[
        TagBox[GridBox[{
           {"\<\"Germany\"\>"},
           {"\<\"2019-12-31 to 2020-11-25\"\>"},
           {
            TemplateBox[{", ", "\", \"", 
              RowBox[{
                FractionBox[
                 InterpretationBox[
                  StyleBox["\"1\"", ShowStringCharacters -> False], 1, 
                  Editable -> False], 
                 RowBox[{"d", "+", "m"}]], "\[Rule]", 
                InterpretationBox[
                 StyleBox["\"27.047\"", ShowStringCharacters -> False], 
                 27.047378026370627`, AutoDelete -> True]}], 
              RowBox[{
                FractionBox["d", 
                 RowBox[{"d", "+", "m"}]], "\[Rule]", 
                InterpretationBox[
                 StyleBox["\"0.027\"", ShowStringCharacters -> False], 
                 0.02716661327487647, AutoDelete -> True]}], 
              RowBox[{
                FractionBox[
                 RowBox[{"r", "[", 
                   InterpretationBox[
                    StyleBox["\"0\"", ShowStringCharacters -> False], 0, 
                    Editable -> False], "]"}], 
                 RowBox[{"d", "+", "m"}]], "\[Rule]", 
                InterpretationBox[
                 StyleBox["\"3.683\"", ShowStringCharacters -> False], 
                 3.683030848239953, AutoDelete -> True]}], 
              RowBox[{
                RowBox[{
                  InterpretationBox[
                   StyleBox["\"1\"", ShowStringCharacters -> False], 1, 
                   Editable -> False], "-", 
                  FractionBox[
                   RowBox[{"d", "+", "m"}], 
                   RowBox[{"r", "[", 
                    InterpretationBox[
                    StyleBox["\"0\"", ShowStringCharacters -> False], 0, 
                    Editable -> False], "]"}]]}], "\[Rule]", 
                InterpretationBox[
                 StyleBox["\"0.728\"", ShowStringCharacters -> False], 
                 0.7284844897571574, AutoDelete -> True]}], 
              RowBox[{"b", "\[Rule]", 
                InterpretationBox[
                 StyleBox["\"1.000\"", ShowStringCharacters -> False], 
                 0.9998536472483366, AutoDelete -> True]}], 
              RowBox[{"population", "\[Rule]", 
                InterpretationBox[
                 StyleBox["\"83019213\"", ShowStringCharacters -> False], 
                 83019213, Editable -> False]}], 
              RowBox[{"popweight", "\[Rule]", 
                InterpretationBox[
                 StyleBox["\"0.011\"", ShowStringCharacters -> False], 
                 0.010823542010120764`, AutoDelete -> True]}], 
              RowBox[{"totinfections", "\[Rule]", 
                InterpretationBox[
                 StyleBox["\"961320.000\"", ShowStringCharacters -> False], 
                 961320., AutoDelete -> True]}], 
              RowBox[{"infweight", "\[Rule]", 
                InterpretationBox[
                 StyleBox["\"0.016\"", ShowStringCharacters -> False], 
                 0.016054141193376198`, AutoDelete -> True]}]},
             "RowWithSeparators"]},
           {
            TemplateBox[{", ", "\", \"", 
              RowBox[{"k", "\[Rule]", 
                FractionBox[
                 InterpretationBox[
                  StyleBox["\"1\"", ShowStringCharacters -> False], 1, 
                  Editable -> False], 
                 InterpretationBox[
                  StyleBox["\"10\"", ShowStringCharacters -> False], 10, 
                  Editable -> False]]}], 
              RowBox[{"\[Gamma]", "\[Rule]", 
                InterpretationBox[
                 StyleBox["\"1000\"", ShowStringCharacters -> False], 1000, 
                 Editable -> False]}], 
              RowBox[{"addedconstraints", "\[Rule]", 
                RowBox[{"{", 
                  RowBox[{
                    InterpretationBox[
                    StyleBox["\"1\"", ShowStringCharacters -> False], 1, 
                    Editable -> False], "\[GreaterEqual]", "b", 
                    "\[GreaterEqual]", 
                    InterpretationBox[
                    StyleBox["\"0.050\"", ShowStringCharacters -> False], 
                    0.05, AutoDelete -> True]}], "}"}]}], 
              RowBox[{"supportwidth", "\[Rule]", 
                InterpretationBox[
                 StyleBox["\"3\"", ShowStringCharacters -> False], 3, 
                 Editable -> False]}], 
              RowBox[{"M", "\[Rule]", 
                InterpretationBox[
                 StyleBox["\"3\"", ShowStringCharacters -> False], 3, 
                 Editable -> False]}]},
             "RowWithSeparators"]},
           {"\<\"\"\>"}
          },
          DefaultBaseStyle->"Column",
          GridBoxAlignment->{"Columns" -> {{Center}}},
          
          GridBoxItemSize->{
           "Columns" -> {{Automatic}}, "Rows" -> {{Automatic}}}],
         "Column"],
        NumberForm[#, {12, 3}]& ], "\[SpanFromLeft]"},
      {
       TemplateBox[{
         GraphicsBox[{{}, 
           GraphicsComplexBox[CompressedData["
1:eJzsfXdYlEm2/mcEIwhIUNQWEbMiIkbkFRVMBMmZJjZ0EzpgAkdbB4yjYkIx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            "], {{{}, {}, {}, {
               Hue[0.9060679774997897, 0.6, 0.6], 
               Directive[
                PointSize[0.004583333333333334], 
                AbsoluteThickness[1.6], 
                RGBColor[1, 0, 0]], 
               LineBox[CompressedData["
1:eJwl1HV4FwUAx+HfEGGooEgIiIGohChK6gxGb7ANGJ0riQXrwcY2YKNtQMUC
FaUVBUkVUJwDWzEoRSkFFeykfO/xj/c+zz13z3N33z+uSXJWfGZYKBQa6tCJ
SDrTha50ozs96EkU0fSiNzHEEkcf+tKPePozgIEMYjBDwv5/1jCGM4KRjCKB
RJJIJoW7Gc0YxjKOVNJIJ4PxBB+RRTY55JJHPgVMYCKFFDGJYkooZTJTmEoZ
5UxjOjOYySxmM4d7uJf7uJ8H6FA9FHpQI/Qhncs85vMwj/AoC3iMx3mCJ3mK
hSziaZ7hWRbzHM+zhKUsYzkrWMkqXuBFVvMSL7OGtbzCOtazgY3Btt5xk27m
VV7jdbawlW28wZts5y0qeJtKdrCTd3iX93ifD/iQj/iYT9jFp3zG53zBbvaw
l33s50u+4gBf8w0HOcRhjnCUb/mOYxzne37gR05wkp/4mV/4ld/4nT/4k7/4
m3/4l1Oc5gxnOUeoSigURhXOoyrnU43qhFODC7iQi6hJLS7mEmpzKXWoSz0q
bF9fK/UybUBDGnE5jbmCK7mKq2nCNTTlWq7jeprRnBa05AZacSM30ZqbuYU2
tKUd7elAR27lNiK4nTu4k7voRCSd6UJXutGdHvQkimh60ZsYYomjD33pRzz9
GcBABjGYIQxlGMMZwUhGkUAiSSSTQv1w/4VgNx2tYxjLOFJJC/ZyLT3YSzN0
PJlkkU0OueSRTwETgp3cPzHYSQu1iEnBPs6Lg320JNhGS3UyU5hKGeVMYzoz
mMksZjOH/wA8uaT/
                "]]}, {}, {
               Hue[0.37820393249936934`, 0.6, 0.6], 
               Directive[
                PointSize[0.004583333333333334], 
                AbsoluteThickness[1.6], 
                RGBColor[1, 0.5, 0]], 
               LineBox[CompressedData["
1:eJwV0neAj3UcwPHn3LD3biiKtJB2oiRNFNpDRqWFpqIhGlaiQWWVjNLSOJpU
R6HSWceZx3HW2ePs8fr88br39/k+9/vn+Xxqd+7RrntKkiRD/clOTZL5LGAh
i1hMDktYSi7LWM4KVrKK1eSxhrXks471FLCBjWxiM1soZCvb2M4OdrKL3exh
L/soYj8HOMghDnOEoxzjOElakqRQjFTSSCeD4pSgJKUoTRnKUo7yVKAilahM
FapSjerUoCYncTKncCq1OI3TqU0dzuBM6lKPp9OT5CztqfX1bHo5n6Pnch7n
04CG9POukb6uF2hjLuQiLuYt95fopQx1vkwv5wqGe26iH+iV2pRmXMXVfOy+
uY7Ta7QF19KSz91dp9dzA195vlFv4mZa0ZpM9230Fn50vlXb0o72zHB3m97O
HWR5vlPvYrbz3XoP93If99OBB8j2vqMu0k7amS48yEM8TFce4VEe43Hy/P8T
uk67aXd68CRPxQx4hkLvn9Xn2OncU5/nhZgJvSly/6Ie0pf0iL6sSUaSvKJ9
eJW+MStei1nxBm/SnwGxY/5/oA6K3XIeHLNjCG/H7BjGO7zLe7wfM2REzJAP
Y7f89iMdGTvlPEpHM4axMdPYI/efxP7oOP009sZ5vE5gIpP4LOZME+8m6xd8
GbPma5q7/yb2Qafot3zH9/wQe+A+M2avU3Va7AA/8TO/8Cu/MT12gd/5I2bt
N39qR83SmcziL/6O3WAOc/mHf/mPeXTzm/9jlpqt81nAwtgVFpMTM/R+iS4l
N2bleZkuZwUrY1buVulqBjrn6WBdEzPRtZofuxQz8bxeC2IWzht0I5vYzJaY
gftC3co2tsf3drcjdiy+t/Mu3R3f2HmPTtG9uo9M5yLdz4H4lp4Pxv5xOPYv
vqG7o3qMLOfjmtjLFIox112qppHOPM8ZWpwSlKQUOe5LaxlynctqOcpTgTx3
FbUS+c6VtUCraFWqUZ0a1OQE2XPdOw==
                
                "]]}, {}, {}, {}, {}, {}, {}, {}, {}, {}, {}, {
               Directive[
                RGBColor[1, 0, 0], 
                Opacity[0.2]], 
               LineBox[{1, 1766}], 
               LineBox[{320, 1767}], 
               LineBox[{321, 1768}], 
               LineBox[{322, 1769}], 
               LineBox[{323, 1770}], 
               LineBox[{324, 1771}], 
               LineBox[{325, 1772}], 
               LineBox[{326, 1773}], 
               LineBox[{327, 1774}], 
               LineBox[{328, 1775}], 
               LineBox[{329, 1776}], 
               LineBox[{330, 1777}], 
               LineBox[{331, 1778}], 
               LineBox[{332, 1779}], 
               LineBox[{333, 1780}], 
               LineBox[{334, 1781}], 
               LineBox[{335, 1782}], 
               LineBox[{336, 1783}], 
               LineBox[{337, 1784}], 
               LineBox[{338, 1785}], 
               LineBox[{339, 1786}], 
               LineBox[{340, 1787}], 
               LineBox[{341, 1788}], 
               LineBox[{342, 1789}], 
               LineBox[{343, 1790}], 
               LineBox[{344, 1791}], 
               LineBox[{345, 1792}], 
               LineBox[{346, 1793}], 
               LineBox[{347, 1794}], 
               LineBox[{348, 1795}], 
               LineBox[{349, 1796}], 
               LineBox[{350, 1797}], 
               LineBox[{351, 1798}], 
               LineBox[{352, 1799}], 
               LineBox[{353, 1800}], 
               LineBox[{354, 1801}], 
               LineBox[{355, 1802}], 
               LineBox[{356, 1803}], 
               LineBox[{357, 1804}], 
               LineBox[{358, 1805}], 
               LineBox[{359, 1806}], 
               LineBox[{360, 1807}], 
               LineBox[{361, 1808}], 
               LineBox[{362, 1809}], 
               LineBox[{363, 1810}], 
               LineBox[{364, 1811}], 
               LineBox[{365, 1812}], 
               LineBox[{366, 1813}], 
               LineBox[{367, 1814}], 
               LineBox[{368, 1815}], 
               LineBox[{369, 1816}], 
               LineBox[{370, 1817}], 
               LineBox[{371, 1818}], 
               LineBox[{372, 1819}], 
               LineBox[{373, 1820}], 
               LineBox[{374, 1821}], 
               LineBox[{375, 1822}], 
               LineBox[{376, 1823}], 
               LineBox[{377, 1824}], 
               LineBox[{378, 1825}], 
               LineBox[{379, 1826}], 
               LineBox[{380, 1827}], 
               LineBox[{381, 1828}], 
               LineBox[{382, 1829}], 
               LineBox[{383, 1830}], 
               LineBox[{384, 1831}], 
               LineBox[{385, 1832}], 
               LineBox[{386, 1833}], 
               LineBox[{387, 1834}], 
               LineBox[{388, 1835}], 
               LineBox[{389, 1836}], 
               LineBox[{390, 1837}], 
               LineBox[{391, 1838}], 
               LineBox[{392, 1839}], 
               LineBox[{393, 1840}], 
               LineBox[{394, 1841}], 
               LineBox[{395, 1842}], 
               LineBox[{396, 1843}], 
               LineBox[{397, 1844}], 
               LineBox[{398, 1845}], 
               LineBox[{400, 1851}], 
               LineBox[{401, 1852}], 
               LineBox[{402, 1853}], 
               LineBox[{403, 1854}], 
               LineBox[{404, 1855}], 
               LineBox[{405, 1856}], 
               LineBox[{406, 1857}], 
               LineBox[{407, 1858}], 
               LineBox[{408, 1859}], 
               LineBox[{409, 1860}], 
               LineBox[{410, 1861}], 
               LineBox[{411, 1862}], 
               LineBox[{412, 1863}], 
               LineBox[{413, 1864}], 
               LineBox[{414, 1865}], 
               LineBox[{415, 1866}], 
               LineBox[{416, 1867}], 
               LineBox[{417, 1868}], 
               LineBox[{418, 1869}], 
               LineBox[{419, 1870}], 
               LineBox[{420, 1871}], 
               LineBox[{421, 1872}], 
               LineBox[{422, 1873}], 
               LineBox[{423, 1874}], 
               LineBox[{424, 1875}], 
               LineBox[{425, 1876}], 
               LineBox[{426, 1877}], 
               LineBox[{427, 1878}], 
               LineBox[{428, 1879}], 
               LineBox[{429, 1880}], 
               LineBox[{430, 1881}], 
               LineBox[{431, 1882}], 
               LineBox[{432, 1883}], 
               LineBox[{433, 1884}], 
               LineBox[{434, 1885}], 
               LineBox[{435, 1886}], 
               LineBox[{436, 1887}], 
               LineBox[{437, 1888}], 
               LineBox[{438, 1889}], 
               LineBox[{439, 1890}], 
               LineBox[{534, 1989}], 
               LineBox[{612, 2071}], 
               LineBox[{619, 2082}], 
               LineBox[{631, 2098}], 
               LineBox[{635, 2106}]}, {
               Directive[
                RGBColor[1, 0, 0], 
                Opacity[0.2]], 
               LineBox[{81, 1848}], 
               LineBox[{122, 1893}], 
               LineBox[{123, 1894}], 
               LineBox[{124, 1895}], 
               LineBox[{125, 1896}], 
               LineBox[{126, 1897}], 
               LineBox[{127, 1898}], 
               LineBox[{128, 1899}], 
               LineBox[{129, 1900}], 
               LineBox[{130, 1901}], 
               LineBox[{131, 1902}], 
               LineBox[{132, 1903}], 
               LineBox[{133, 1904}], 
               LineBox[{134, 1905}], 
               LineBox[{135, 1906}], 
               LineBox[{136, 1907}], 
               LineBox[{137, 1908}], 
               LineBox[{138, 1909}], 
               LineBox[{139, 1910}], 
               LineBox[{140, 1911}], 
               LineBox[{141, 1912}], 
               LineBox[{142, 1913}], 
               LineBox[{143, 1914}], 
               LineBox[{144, 1915}], 
               LineBox[{145, 1916}], 
               LineBox[{146, 1917}], 
               LineBox[{147, 1918}], 
               LineBox[{148, 1919}], 
               LineBox[{149, 1920}], 
               LineBox[{150, 1921}], 
               LineBox[{151, 1922}], 
               LineBox[{152, 1923}], 
               LineBox[{153, 1924}], 
               LineBox[{154, 1925}], 
               LineBox[{155, 1926}], 
               LineBox[{156, 1927}], 
               LineBox[{157, 1928}], 
               LineBox[{158, 1929}], 
               LineBox[{159, 1930}], 
               LineBox[{160, 1931}], 
               LineBox[{161, 1932}], 
               LineBox[{162, 1933}], 
               LineBox[{163, 1934}], 
               LineBox[{164, 1935}], 
               LineBox[{165, 1936}], 
               LineBox[{166, 1937}], 
               LineBox[{167, 1938}], 
               LineBox[{168, 1939}], 
               LineBox[{169, 1940}], 
               LineBox[{170, 1941}], 
               LineBox[{171, 1942}], 
               LineBox[{172, 1943}], 
               LineBox[{173, 1944}], 
               LineBox[{174, 1945}], 
               LineBox[{175, 1946}], 
               LineBox[{176, 1947}], 
               LineBox[{177, 1948}], 
               LineBox[{178, 1949}], 
               LineBox[{179, 1950}], 
               LineBox[{180, 1951}], 
               LineBox[{181, 1952}], 
               LineBox[{182, 1953}], 
               LineBox[{183, 1954}], 
               LineBox[{184, 1955}], 
               LineBox[{185, 1956}], 
               LineBox[{186, 1957}], 
               LineBox[{187, 1958}], 
               LineBox[{188, 1959}], 
               LineBox[{189, 1960}], 
               LineBox[{190, 1961}], 
               LineBox[{191, 1962}], 
               LineBox[{192, 1963}], 
               LineBox[{193, 1964}], 
               LineBox[{194, 1965}], 
               LineBox[{195, 1966}], 
               LineBox[{196, 1967}], 
               LineBox[{197, 1968}], 
               LineBox[{198, 1969}], 
               LineBox[{199, 1970}], 
               LineBox[{200, 1971}], 
               LineBox[{201, 1972}], 
               LineBox[{202, 1973}], 
               LineBox[{203, 1974}], 
               LineBox[{204, 1975}], 
               LineBox[{205, 1976}], 
               LineBox[{206, 1977}], 
               LineBox[{207, 1978}], 
               LineBox[{208, 1979}], 
               LineBox[{209, 1980}], 
               LineBox[{210, 1981}], 
               LineBox[{211, 1982}], 
               LineBox[{212, 1983}], 
               LineBox[{213, 1984}], 
               LineBox[{214, 1985}], 
               LineBox[{215, 1986}], 
               LineBox[{217, 1992}], 
               LineBox[{218, 1993}], 
               LineBox[{219, 1994}], 
               LineBox[{220, 1995}], 
               LineBox[{221, 1996}], 
               LineBox[{222, 1997}], 
               LineBox[{223, 1998}], 
               LineBox[{224, 1999}], 
               LineBox[{225, 2000}], 
               LineBox[{226, 2001}], 
               LineBox[{227, 2002}], 
               LineBox[{228, 2003}], 
               LineBox[{229, 2004}], 
               LineBox[{230, 2005}], 
               LineBox[{231, 2006}], 
               LineBox[{232, 2007}], 
               LineBox[{233, 2008}], 
               LineBox[{234, 2009}], 
               LineBox[{235, 2010}], 
               LineBox[{236, 2011}], 
               LineBox[{237, 2012}], 
               LineBox[{238, 2013}], 
               LineBox[{239, 2014}], 
               LineBox[{240, 2015}], 
               LineBox[{241, 2016}], 
               LineBox[{242, 2017}], 
               LineBox[{243, 2018}], 
               LineBox[{244, 2019}], 
               LineBox[{245, 2020}], 
               LineBox[{246, 2021}], 
               LineBox[{247, 2022}], 
               LineBox[{248, 2023}], 
               LineBox[{249, 2024}], 
               LineBox[{250, 2025}], 
               LineBox[{251, 2026}], 
               LineBox[{252, 2027}], 
               LineBox[{253, 2028}], 
               LineBox[{254, 2029}], 
               LineBox[{255, 2030}], 
               LineBox[{256, 2031}], 
               LineBox[{257, 2032}], 
               LineBox[{258, 2033}], 
               LineBox[{259, 2034}], 
               LineBox[{260, 2035}], 
               LineBox[{261, 2036}], 
               LineBox[{262, 2037}], 
               LineBox[{263, 2038}], 
               LineBox[{264, 2039}], 
               LineBox[{265, 2040}], 
               LineBox[{266, 2041}], 
               LineBox[{267, 2042}], 
               LineBox[{268, 2043}], 
               LineBox[{269, 2044}], 
               LineBox[{270, 2045}], 
               LineBox[{271, 2046}], 
               LineBox[{272, 2047}], 
               LineBox[{273, 2048}], 
               LineBox[{274, 2049}], 
               LineBox[{275, 2050}], 
               LineBox[{276, 2051}], 
               LineBox[{277, 2052}], 
               LineBox[{278, 2053}], 
               LineBox[{279, 2054}], 
               LineBox[{280, 2055}], 
               LineBox[{281, 2056}], 
               LineBox[{282, 2057}], 
               LineBox[{283, 2058}], 
               LineBox[{284, 2059}], 
               LineBox[{285, 2060}], 
               LineBox[{286, 2061}], 
               LineBox[{287, 2062}], 
               LineBox[{288, 2063}], 
               LineBox[{289, 2064}], 
               LineBox[{290, 2065}], 
               LineBox[{291, 2066}], 
               LineBox[{292, 2067}], 
               LineBox[{293, 2068}], 
               LineBox[{295, 2074}], 
               LineBox[{296, 2075}], 
               LineBox[{297, 2076}], 
               LineBox[{298, 2077}], 
               LineBox[{299, 2078}], 
               LineBox[{300, 2079}], 
               LineBox[{302, 2085}], 
               LineBox[{303, 2086}], 
               LineBox[{304, 2087}], 
               LineBox[{305, 2088}], 
               LineBox[{306, 2089}], 
               LineBox[{307, 2090}], 
               LineBox[{308, 2091}], 
               LineBox[{309, 2092}], 
               LineBox[{310, 2093}], 
               LineBox[{311, 2094}], 
               LineBox[{312, 2095}], 
               LineBox[{314, 2101}], 
               LineBox[{315, 2102}], 
               LineBox[{316, 2103}], 
               
               LineBox[{318, 
                2109}]}, {}, {}, {}, {}, {}, {}, {}, {}, {}, {}, {}, {}, {
               Directive[
                RGBColor[1, 0.5, 0], 
                Opacity[0.2]], 
               LineBox[{650, 1306}], 
               LineBox[{976, 1307}], 
               LineBox[{977, 1308}], 
               LineBox[{978, 1309}], 
               LineBox[{979, 1310}], 
               LineBox[{980, 1311}], 
               LineBox[{981, 1312}], 
               LineBox[{982, 1313}], 
               LineBox[{983, 1314}], 
               LineBox[{984, 1315}], 
               LineBox[{985, 1316}], 
               LineBox[{986, 1317}], 
               LineBox[{987, 1318}], 
               LineBox[{988, 1319}], 
               LineBox[{989, 1320}], 
               LineBox[{990, 1321}], 
               LineBox[{991, 1322}], 
               LineBox[{992, 1323}], 
               LineBox[{993, 1324}], 
               LineBox[{994, 1325}], 
               LineBox[{995, 1326}], 
               LineBox[{996, 1327}], 
               LineBox[{997, 1328}], 
               LineBox[{998, 1329}], 
               LineBox[{999, 1330}], 
               LineBox[{1000, 1331}], 
               LineBox[{1001, 1332}], 
               LineBox[{1002, 1333}], 
               LineBox[{1003, 1334}], 
               LineBox[{1004, 1335}], 
               LineBox[{1005, 1336}], 
               LineBox[{1006, 1337}], 
               LineBox[{1007, 1338}], 
               LineBox[{1008, 1339}], 
               LineBox[{1009, 1340}], 
               LineBox[{1010, 1341}], 
               LineBox[{1011, 1342}], 
               LineBox[{1012, 1343}], 
               LineBox[{1013, 1344}], 
               LineBox[{1014, 1345}], 
               LineBox[{1015, 1346}], 
               LineBox[{1016, 1347}], 
               LineBox[{1017, 1348}], 
               LineBox[{1018, 1349}], 
               LineBox[{1019, 1350}], 
               LineBox[{1020, 1351}], 
               LineBox[{1021, 1352}], 
               LineBox[{1022, 1353}], 
               LineBox[{1023, 1354}], 
               LineBox[{1024, 1355}], 
               LineBox[{1025, 1356}], 
               LineBox[{1026, 1357}], 
               LineBox[{1027, 1358}], 
               LineBox[{1028, 1359}], 
               LineBox[{1029, 1360}], 
               LineBox[{1030, 1361}], 
               LineBox[{1031, 1362}], 
               LineBox[{1032, 1363}], 
               LineBox[{1033, 1364}], 
               LineBox[{1034, 1365}], 
               LineBox[{1035, 1366}], 
               LineBox[{1036, 1367}], 
               LineBox[{1037, 1368}], 
               LineBox[{1038, 1369}], 
               LineBox[{1039, 1370}], 
               LineBox[{1040, 1371}], 
               LineBox[{1041, 1372}], 
               LineBox[{1042, 1373}], 
               LineBox[{1043, 1374}], 
               LineBox[{1044, 1375}], 
               LineBox[{1045, 1376}], 
               LineBox[{1046, 1377}], 
               LineBox[{1047, 1378}], 
               LineBox[{1048, 1379}], 
               LineBox[{1049, 1380}], 
               LineBox[{1050, 1381}], 
               LineBox[{1051, 1382}], 
               LineBox[{1052, 1383}], 
               LineBox[{1053, 1384}], 
               LineBox[{1054, 1385}], 
               LineBox[{1055, 1386}], 
               LineBox[{1056, 1387}], 
               LineBox[{1057, 1388}], 
               LineBox[{1058, 1389}], 
               LineBox[{1059, 1390}], 
               LineBox[{1060, 1391}], 
               LineBox[{1061, 1392}], 
               LineBox[{1062, 1393}], 
               LineBox[{1064, 1399}], 
               LineBox[{1065, 1400}], 
               LineBox[{1072, 1411}], 
               LineBox[{1078, 1421}], 
               LineBox[{1079, 1422}], 
               LineBox[{1083, 1430}], 
               LineBox[{1089, 1440}], 
               LineBox[{1094, 1449}], 
               LineBox[{1095, 1450}], 
               LineBox[{1096, 1451}], 
               LineBox[{1102, 1461}], 
               LineBox[{1103, 1462}], 
               LineBox[{1108, 1471}], 
               LineBox[{1109, 1472}], 
               LineBox[{1110, 1473}], 
               LineBox[{1113, 1480}], 
               LineBox[{1114, 1481}], 
               LineBox[{1115, 1482}], 
               LineBox[{1116, 1483}], 
               LineBox[{1117, 1484}], 
               LineBox[{1118, 1485}], 
               LineBox[{1119, 1486}], 
               LineBox[{1121, 1492}], 
               LineBox[{1122, 1493}], 
               LineBox[{1123, 1494}], 
               LineBox[{1124, 1495}], 
               LineBox[{1125, 1496}], 
               LineBox[{1126, 1497}], 
               LineBox[{1127, 1498}], 
               LineBox[{1128, 1499}], 
               LineBox[{1129, 1500}], 
               LineBox[{1130, 1501}], 
               LineBox[{1131, 1502}], 
               LineBox[{1133, 1508}], 
               LineBox[{1134, 1509}], 
               LineBox[{1135, 1510}], 
               LineBox[{1136, 1511}], 
               LineBox[{1137, 1512}], 
               LineBox[{1138, 1513}], 
               LineBox[{1139, 1514}], 
               LineBox[{1142, 1521}], 
               LineBox[{1143, 1522}], 
               LineBox[{1144, 1523}], 
               LineBox[{1145, 1524}], 
               LineBox[{1146, 1525}], 
               LineBox[{1148, 1531}], 
               LineBox[{1150, 1537}], 
               LineBox[{1151, 1538}], 
               LineBox[{1152, 1539}], 
               LineBox[{1153, 1540}], 
               LineBox[{1154, 1541}], 
               LineBox[{1155, 1542}], 
               LineBox[{1156, 1543}], 
               LineBox[{1157, 1544}], 
               LineBox[{1158, 1545}], 
               LineBox[{1159, 1546}], 
               LineBox[{1160, 1547}], 
               LineBox[{1163, 1554}], 
               LineBox[{1164, 1555}], 
               LineBox[{1165, 1556}], 
               LineBox[{1166, 1557}], 
               LineBox[{1167, 1558}], 
               LineBox[{1168, 1559}], 
               LineBox[{1169, 1560}], 
               LineBox[{1170, 1561}], 
               LineBox[{1171, 1562}], 
               LineBox[{1172, 1563}], 
               LineBox[{1173, 1564}], 
               LineBox[{1174, 1565}], 
               LineBox[{1175, 1566}], 
               LineBox[{1176, 1567}], 
               LineBox[{1179, 1574}], 
               LineBox[{1180, 1575}], 
               LineBox[{1181, 1576}], 
               LineBox[{1182, 1577}], 
               LineBox[{1183, 1578}], 
               LineBox[{1185, 1584}], 
               LineBox[{1186, 1585}], 
               LineBox[{1193, 1596}], 
               LineBox[{1194, 1597}], 
               LineBox[{1195, 1598}], 
               LineBox[{1196, 1599}], 
               LineBox[{1197, 1600}], 
               LineBox[{1199, 1606}], 
               LineBox[{1200, 1607}], 
               LineBox[{1201, 1608}], 
               LineBox[{1202, 1609}], 
               LineBox[{1203, 1610}], 
               LineBox[{1205, 1616}], 
               LineBox[{1206, 1617}], 
               LineBox[{1207, 1618}], 
               LineBox[{1208, 1619}], 
               LineBox[{1209, 1620}], 
               LineBox[{1210, 1621}], 
               LineBox[{1211, 1622}], 
               LineBox[{1212, 1623}], 
               LineBox[{1213, 1624}], 
               LineBox[{1214, 1625}], 
               LineBox[{1215, 1626}], 
               LineBox[{1216, 1627}], 
               LineBox[{1218, 1633}], 
               LineBox[{1219, 1634}], 
               LineBox[{1220, 1635}], 
               LineBox[{1221, 1636}], 
               LineBox[{1222, 1637}], 
               LineBox[{1223, 1638}], 
               LineBox[{1224, 1639}], 
               LineBox[{1225, 1640}], 
               LineBox[{1226, 1641}], 
               LineBox[{1227, 1642}], 
               LineBox[{1228, 1643}], 
               LineBox[{1229, 1644}], 
               LineBox[{1231, 1650}], 
               LineBox[{1232, 1651}], 
               LineBox[{1233, 1652}], 
               LineBox[{1234, 1653}], 
               LineBox[{1235, 1654}], 
               LineBox[{1236, 1655}], 
               LineBox[{1237, 1656}], 
               LineBox[{1241, 1664}], 
               LineBox[{1242, 1665}], 
               LineBox[{1243, 1666}], 
               LineBox[{1244, 1667}], 
               LineBox[{1247, 1674}], 
               LineBox[{1249, 1680}], 
               LineBox[{1250, 1681}], 
               LineBox[{1251, 1682}], 
               LineBox[{1254, 1689}], 
               LineBox[{1255, 1690}], 
               LineBox[{1256, 1691}], 
               LineBox[{1257, 1692}], 
               LineBox[{1258, 1693}], 
               LineBox[{1263, 1702}], 
               LineBox[{1264, 1703}], 
               LineBox[{1267, 1710}], 
               LineBox[{1270, 1717}], 
               LineBox[{1271, 1718}], 
               LineBox[{1272, 1719}], 
               LineBox[{1277, 1728}], 
               LineBox[{1278, 1729}], 
               LineBox[{1283, 1738}], 
               LineBox[{1284, 1739}], 
               LineBox[{1285, 1740}], 
               LineBox[{1291, 1750}], 
               LineBox[{1292, 1751}], 
               LineBox[{1297, 1760}], 
               LineBox[{1298, 1761}]}, {
               Directive[
                RGBColor[1, 0.5, 0], 
                Opacity[0.2]], 
               LineBox[{738, 1396}], 
               LineBox[{741, 1403}], 
               LineBox[{742, 1404}], 
               LineBox[{743, 1405}], 
               LineBox[{744, 1406}], 
               LineBox[{745, 1407}], 
               LineBox[{746, 1408}], 
               LineBox[{748, 1414}], 
               LineBox[{749, 1415}], 
               LineBox[{750, 1416}], 
               LineBox[{751, 1417}], 
               LineBox[{752, 1418}], 
               LineBox[{755, 1425}], 
               LineBox[{756, 1426}], 
               LineBox[{757, 1427}], 
               LineBox[{759, 1433}], 
               LineBox[{760, 1434}], 
               LineBox[{761, 1435}], 
               LineBox[{762, 1436}], 
               LineBox[{763, 1437}], 
               LineBox[{765, 1443}], 
               LineBox[{766, 1444}], 
               LineBox[{767, 1445}], 
               LineBox[{768, 1446}], 
               LineBox[{772, 1454}], 
               LineBox[{773, 1455}], 
               LineBox[{774, 1456}], 
               LineBox[{775, 1457}], 
               LineBox[{776, 1458}], 
               LineBox[{779, 1465}], 
               LineBox[{780, 1466}], 
               LineBox[{781, 1467}], 
               LineBox[{782, 1468}], 
               LineBox[{786, 1476}], 
               LineBox[{787, 1477}], 
               LineBox[{795, 1489}], 
               LineBox[{807, 1505}], 
               LineBox[{815, 1517}], 
               LineBox[{816, 1518}], 
               LineBox[{822, 1528}], 
               LineBox[{824, 1534}], 
               LineBox[{836, 1550}], 
               LineBox[{837, 1551}], 
               LineBox[{852, 1570}], 
               LineBox[{853, 1571}], 
               LineBox[{859, 1581}], 
               LineBox[{862, 1588}], 
               LineBox[{863, 1589}], 
               LineBox[{864, 1590}], 
               LineBox[{865, 1591}], 
               LineBox[{866, 1592}], 
               LineBox[{867, 1593}], 
               LineBox[{873, 1603}], 
               LineBox[{879, 1613}], 
               LineBox[{892, 1630}], 
               LineBox[{905, 1647}], 
               LineBox[{913, 1659}], 
               LineBox[{914, 1660}], 
               LineBox[{915, 1661}], 
               LineBox[{920, 1670}], 
               LineBox[{921, 1671}], 
               LineBox[{923, 1677}], 
               LineBox[{927, 1685}], 
               LineBox[{928, 1686}], 
               LineBox[{934, 1696}], 
               LineBox[{935, 1697}], 
               LineBox[{936, 1698}], 
               LineBox[{937, 1699}], 
               LineBox[{940, 1706}], 
               LineBox[{941, 1707}], 
               LineBox[{943, 1713}], 
               LineBox[{944, 1714}], 
               LineBox[{948, 1722}], 
               LineBox[{949, 1723}], 
               LineBox[{950, 1724}], 
               LineBox[{951, 1725}], 
               LineBox[{954, 1732}], 
               LineBox[{955, 1733}], 
               LineBox[{956, 1734}], 
               LineBox[{957, 1735}], 
               LineBox[{961, 1743}], 
               LineBox[{962, 1744}], 
               LineBox[{963, 1745}], 
               LineBox[{964, 1746}], 
               LineBox[{965, 1747}], 
               LineBox[{968, 1754}], 
               LineBox[{969, 1755}], 
               LineBox[{970, 1756}], 
               LineBox[{971, 1757}], 
               LineBox[{974, 1764}]}}, {{
               Directive[
                PointSize[0.004583333333333334], 
                AbsoluteThickness[1.6], 
                RGBColor[1, 0, 0]], 
               PointBox[CompressedData["
1:eJwNxGeAFgIAANDvQt0RyigKaUhIRiKhu+qu3e096/be+472MKOiUFHIKKOQ
WZQRyspoU4qGyqbs9+O97tkVseVBgUBgsEKDA4EwhjCUYYQTwXBGMJJRjGYM
YxlHJFFEE0MsccSTQCJJJJNCKmmkk0EmWYxnAtnkkEse+RRQSBHFlFBKGeVU
UEkV1dRQSx31NNBIE8200MrN3MJEJjGZKUxlGtOZwUxmcSu3cTt3cCd3MZu7
uYc5zGUe93If81nA/TzAgyxkEYt5iIdZwlIe4VEeYxmP8wRP8hTLWcHTPMOz
PMdKVvE8L/Aiq3mJl3mFV3mN11nDWt7gTdaxnrd4m3d4lw28x/t8wEY28SEf
8TGf8Cmb+YzP+YIv2cJWtrGdHexkF1/xNbvZwzfsZR/f8h37OcBBDvE9hznC
UX7gR37iZ37hV37jd/7gGMf5k7/4m3/4l/8IhAQCQbThBE7kJNrSjmBCOJlT
aM+pnMbpdKAjZ3AmZ3E2nejMOZxLF7pyHudzAd24kO70oCe9uIjeXEwfLuFS
LqMvl9OPK7iSq7ia/lzDAK7lOgZyPYO4gRu5icGEEsYQhjKMcCIYzghGMorR
jGEs44gkimhiiCWOeBJIJIlkUkgljXQyyCSL8UwgmxxyySOfAgopopgSSimj
nAoqqaKaGmqpo54GGmmimRZa+R8ruaKF
                "]]}, {}, {
               Directive[
                PointSize[0.004583333333333334], 
                AbsoluteThickness[1.6], 
                RGBColor[1, 0.5, 0]], 
               PointBox[CompressedData["
1:eJwN0+ljyAUAgOHfDtts6yKKUpSrKB1SUiosZ9dUlA7WfVmXkO5T6SKkk9Kl
Ex3oEqV22tjmmGOHbcYOw+7T8+F5/4O3R0Ji/NSQIAjiJCk6CJJJIZU00tlI
BplsYjNZZJPDFrayje3ksoOd7GI3eeRTQCF7KKKYEvZSyj72U0Y5FVRygCoO
cojDVFNDLXXU00AjTTTTQittBDFBEEIoYYTTjggiiaI90cQQy1EczTEcy3F0
oCPH04nOnMCJdKErJ3Ey3TiFU+lOD07jdHrSi970oS9ncCb96M9ZnM0AzuFc
zuN8BnIBg7iQixjMxQzhEi5lKJdxOVcwjOGMII4rGckoRjOGsYzjKq7mGq7l
OuIZz/XcwI1MYCI3cTOTuIVbuY3bmcwUEriDO7mLu7mHe7mP+3mAB3mIqSTy
MI/wKI/xONN4gunMYCZPMouneJpneJbneJ4XeJGXeJlXeJXZvMbrzOEN3uQt
3uYd5jKPd5nPAhbyHot4nw/4kI/4mE9YzBI+5TOW8jlf8CVf8TXL+IZv+Y7v
+YEfWc4KVvITP/MLv7KK1azhN37nD/7kL9byN+tYzz/8ywb+43+SSCaFVNJI
ZyMZZLKJzWSRTQ5b2Mo2tpPLDnayi93kkU8BheyhiGJK2Esp+9hPGeVUUMkB
qjjIIQ5TTQ211FFPA4000UwLrbQRxPqfUMIIpx0RRBJFe6KJIZYjvv3BWA==

                "]]}, {}}}], {{}, {}}}, {
          DisplayFunction -> Identity, DisplayFunction -> Identity, 
           AspectRatio -> NCache[GoldenRatio^(-1), 0.6180339887498948], 
           Axes -> {True, True}, AxesLabel -> {
             FormBox["\"Day\"", TraditionalForm], 
             FormBox["\"Infections, Deaths x 1\"", TraditionalForm]}, 
           AxesOrigin -> {0, 0}, DisplayFunction :> Identity, 
           Frame -> {{False, False}, {False, False}}, 
           FrameLabel -> {{None, None}, {None, None}}, 
           FrameTicks -> {{Automatic, Automatic}, {Automatic, Automatic}}, 
           GridLines -> {None, None}, GridLinesStyle -> Directive[
             GrayLevel[0.5, 0.4]], 
           Method -> {
            "OptimizePlotMarkers" -> True, "OptimizePlotMarkers" -> True, 
             "CoordinatesToolOptions" -> {"DisplayFunction" -> ({
                 Identity[
                  Part[#, 1]], 
                 Identity[
                  Part[#, 2]]}& ), "CopiedValueFunction" -> ({
                 Identity[
                  Part[#, 1]], 
                 Identity[
                  Part[#, 2]]}& )}}, PlotLabel -> 
           FormBox["\"Infections, Deaths per capita\"", TraditionalForm], 
           PlotRange -> {{0, 331.}, {0, 0.00021152934803176225`}}, 
           PlotRangeClipping -> True, PlotRangePadding -> {{
              Scaled[0.02], 
              Scaled[0.02]}, {
              Scaled[0.02], 
              Scaled[0.05]}}, Ticks -> {Automatic, Automatic}}], 
         FormBox[
          FormBox[
           
           TemplateBox[{
            "\"New Infections\"", "\"Model Reported New Infections\"", 
             "\"Deaths \[Times] 10\"", "\"Model Deaths \[Times] 10\""}, 
            "PointLegend", DisplayFunction -> (FormBox[
              StyleBox[
               StyleBox[
                PaneBox[
                 TagBox[
                  GridBox[{{
                    TagBox[
                    GridBox[{{
                    GraphicsBox[{{}, {
                    Directive[
                    EdgeForm[
                    Directive[
                    Opacity[0.3], 
                    GrayLevel[0]]], 
                    PointSize[0.5], 
                    AbsoluteThickness[1.6], 
                    RGBColor[1, 0, 0]], {
                    Directive[
                    EdgeForm[
                    Directive[
                    Opacity[0.3], 
                    GrayLevel[0]]], 
                    PointSize[0.5], 
                    AbsoluteThickness[1.6], 
                    RGBColor[1, 0, 0]], 
                    PointBox[
                    NCache[{
                    Scaled[{
                    Rational[1, 2], 
                    Rational[1, 2]}]}, {
                    Scaled[{0.5, 0.5}]}]]}}}, AspectRatio -> Full, 
                    ImageSize -> {10, 10}, PlotRangePadding -> None, 
                    ImagePadding -> Automatic, 
                    BaselinePosition -> (Scaled[0.1] -> Baseline)], #}, {
                    GraphicsBox[{{
                    Directive[
                    EdgeForm[
                    Directive[
                    Opacity[0.3], 
                    GrayLevel[0]]], 
                    PointSize[0.5], 
                    AbsoluteThickness[1.6], 
                    RGBColor[1, 0, 0]], {
                    LineBox[{{0, 10}, {20, 10}}]}}, {
                    Directive[
                    EdgeForm[
                    Directive[
                    Opacity[0.3], 
                    GrayLevel[0]]], 
                    PointSize[0.5], 
                    AbsoluteThickness[1.6], 
                    RGBColor[1, 0, 0]], {}}}, AspectRatio -> Full, 
                    ImageSize -> {20, 10}, PlotRangePadding -> None, 
                    ImagePadding -> Automatic, 
                    BaselinePosition -> (Scaled[0.1] -> Baseline)], #2}, {
                    GraphicsBox[{{}, {
                    Directive[
                    EdgeForm[
                    Directive[
                    Opacity[0.3], 
                    GrayLevel[0]]], 
                    PointSize[0.5], 
                    AbsoluteThickness[1.6], 
                    RGBColor[1, 0.5, 0]], {
                    Directive[
                    EdgeForm[
                    Directive[
                    Opacity[0.3], 
                    GrayLevel[0]]], 
                    PointSize[0.5], 
                    AbsoluteThickness[1.6], 
                    RGBColor[1, 0.5, 0]], 
                    PointBox[
                    NCache[{
                    Scaled[{
                    Rational[1, 2], 
                    Rational[1, 2]}]}, {
                    Scaled[{0.5, 0.5}]}]]}}}, AspectRatio -> Full, 
                    ImageSize -> {10, 10}, PlotRangePadding -> None, 
                    ImagePadding -> Automatic, 
                    BaselinePosition -> (Scaled[0.1] -> Baseline)], #3}, {
                    GraphicsBox[{{
                    Directive[
                    EdgeForm[
                    Directive[
                    Opacity[0.3], 
                    GrayLevel[0]]], 
                    PointSize[0.5], 
                    AbsoluteThickness[1.6], 
                    RGBColor[1, 0.5, 0]], {
                    LineBox[{{0, 10}, {20, 10}}]}}, {
                    Directive[
                    EdgeForm[
                    Directive[
                    Opacity[0.3], 
                    GrayLevel[0]]], 
                    PointSize[0.5], 
                    AbsoluteThickness[1.6], 
                    RGBColor[1, 0.5, 0]], {}}}, AspectRatio -> Full, 
                    ImageSize -> {20, 10}, PlotRangePadding -> None, 
                    ImagePadding -> Automatic, 
                    BaselinePosition -> (Scaled[0.1] -> Baseline)], #4}}, 
                    GridBoxAlignment -> {
                    "Columns" -> {Center, Left}, "Rows" -> {{Baseline}}}, 
                    AutoDelete -> False, 
                    GridBoxDividers -> {
                    "Columns" -> {{False}}, "Rows" -> {{False}}}, 
                    GridBoxItemSize -> {
                    "Columns" -> {{All}}, "Rows" -> {{All}}}, 
                    GridBoxSpacings -> {
                    "Columns" -> {{0.5}}, "Rows" -> {{0.8}}}], "Grid"]}}, 
                   GridBoxAlignment -> {
                    "Columns" -> {{Left}}, "Rows" -> {{Top}}}, AutoDelete -> 
                   False, GridBoxItemSize -> {
                    "Columns" -> {{Automatic}}, "Rows" -> {{Automatic}}}, 
                   GridBoxSpacings -> {"Columns" -> {{1}}, "Rows" -> {{0}}}], 
                  "Grid"], Alignment -> Left, AppearanceElements -> None, 
                 ImageMargins -> {{5, 5}, {5, 5}}, ImageSizeAction -> 
                 "ResizeToFit"], LineIndent -> 0, StripOnInput -> False], {
               FontFamily -> "Arial"}, Background -> Automatic, StripOnInput -> 
               False], TraditionalForm]& ), 
            InterpretationFunction :> (RowBox[{"PointLegend", "[", 
               RowBox[{
                 RowBox[{"{", 
                   RowBox[{
                    RowBox[{"Directive", "[", 
                    RowBox[{
                    RowBox[{"PointSize", "[", "0.004583333333333334`", "]"}], 
                    ",", 
                    RowBox[{"AbsoluteThickness", "[", "1.6`", "]"}], ",", 
                    InterpretationBox[
                    ButtonBox[
                    TooltipBox[
                    GraphicsBox[{{
                    GrayLevel[0], 
                    RectangleBox[{0, 0}]}, {
                    GrayLevel[0], 
                    RectangleBox[{1, -1}]}, {
                    RGBColor[1, 0, 0], 
                    RectangleBox[{0, -1}, {2, 1}]}}, DefaultBaseStyle -> 
                    "ColorSwatchGraphics", AspectRatio -> 1, Frame -> True, 
                    FrameStyle -> RGBColor[0.6666666666666666, 0., 0.], 
                    FrameTicks -> None, PlotRangePadding -> None, ImageSize -> 
                    Dynamic[{Automatic, 1.35 CurrentValue["FontCapHeight"]/
                    AbsoluteCurrentValue[Magnification]}]], 
                    StyleBox[
                    RowBox[{"RGBColor", "[", 
                    RowBox[{"1", ",", "0", ",", "0"}], "]"}], NumberMarks -> 
                    False]], Appearance -> None, BaseStyle -> {}, 
                    BaselinePosition -> Baseline, DefaultBaseStyle -> {}, 
                    ButtonFunction :> With[{Typeset`box$ = EvaluationBox[]}, 
                    If[
                    Not[
                    AbsoluteCurrentValue["Deployed"]], 
                    SelectionMove[Typeset`box$, All, Expression]; 
                    FrontEnd`Private`$ColorSelectorInitialAlpha = 1; 
                    FrontEnd`Private`$ColorSelectorInitialColor = 
                    RGBColor[1, 0, 0]; 
                    FrontEnd`Private`$ColorSelectorUseMakeBoxes = True; 
                    MathLink`CallFrontEnd[
                    FrontEnd`AttachCell[Typeset`box$, 
                    FrontEndResource["RGBColorValueSelector"], {
                    0, {Left, Bottom}}, {Left, Top}, 
                    "ClosingActions" -> {
                    "SelectionDeparture", "ParentChanged", 
                    "EvaluatorQuit"}]]]], BaseStyle -> Inherited, Evaluator -> 
                    Automatic, Method -> "Preemptive"], 
                    RGBColor[1, 0, 0], Editable -> False, Selectable -> 
                    False]}], "]"}], ",", 
                    RowBox[{"Directive", "[", 
                    RowBox[{
                    RowBox[{"PointSize", "[", "0.004583333333333334`", "]"}], 
                    ",", 
                    RowBox[{"AbsoluteThickness", "[", "1.6`", "]"}], ",", 
                    InterpretationBox[
                    ButtonBox[
                    TooltipBox[
                    GraphicsBox[{{
                    GrayLevel[0], 
                    RectangleBox[{0, 0}]}, {
                    GrayLevel[0], 
                    RectangleBox[{1, -1}]}, {
                    RGBColor[1, 0, 0], 
                    RectangleBox[{0, -1}, {2, 1}]}}, DefaultBaseStyle -> 
                    "ColorSwatchGraphics", AspectRatio -> 1, Frame -> True, 
                    FrameStyle -> RGBColor[0.6666666666666666, 0., 0.], 
                    FrameTicks -> None, PlotRangePadding -> None, ImageSize -> 
                    Dynamic[{Automatic, 1.35 CurrentValue["FontCapHeight"]/
                    AbsoluteCurrentValue[Magnification]}]], 
                    StyleBox[
                    RowBox[{"RGBColor", "[", 
                    RowBox[{"1", ",", "0", ",", "0"}], "]"}], NumberMarks -> 
                    False]], Appearance -> None, BaseStyle -> {}, 
                    BaselinePosition -> Baseline, DefaultBaseStyle -> {}, 
                    ButtonFunction :> With[{Typeset`box$ = EvaluationBox[]}, 
                    If[
                    Not[
                    AbsoluteCurrentValue["Deployed"]], 
                    SelectionMove[Typeset`box$, All, Expression]; 
                    FrontEnd`Private`$ColorSelectorInitialAlpha = 1; 
                    FrontEnd`Private`$ColorSelectorInitialColor = 
                    RGBColor[1, 0, 0]; 
                    FrontEnd`Private`$ColorSelectorUseMakeBoxes = True; 
                    MathLink`CallFrontEnd[
                    FrontEnd`AttachCell[Typeset`box$, 
                    FrontEndResource["RGBColorValueSelector"], {
                    0, {Left, Bottom}}, {Left, Top}, 
                    "ClosingActions" -> {
                    "SelectionDeparture", "ParentChanged", 
                    "EvaluatorQuit"}]]]], BaseStyle -> Inherited, Evaluator -> 
                    Automatic, Method -> "Preemptive"], 
                    RGBColor[1, 0, 0], Editable -> False, Selectable -> 
                    False]}], "]"}], ",", 
                    RowBox[{"Directive", "[", 
                    RowBox[{
                    RowBox[{"PointSize", "[", "0.004583333333333334`", "]"}], 
                    ",", 
                    RowBox[{"AbsoluteThickness", "[", "1.6`", "]"}], ",", 
                    InterpretationBox[
                    ButtonBox[
                    TooltipBox[
                    GraphicsBox[{{
                    GrayLevel[0], 
                    RectangleBox[{0, 0}]}, {
                    GrayLevel[0], 
                    RectangleBox[{1, -1}]}, {
                    RGBColor[1, 0.5, 0], 
                    RectangleBox[{0, -1}, {2, 1}]}}, DefaultBaseStyle -> 
                    "ColorSwatchGraphics", AspectRatio -> 1, Frame -> True, 
                    FrameStyle -> 
                    RGBColor[0.6666666666666666, 0.33333333333333337`, 0.], 
                    FrameTicks -> None, PlotRangePadding -> None, ImageSize -> 
                    Dynamic[{Automatic, 1.35 CurrentValue["FontCapHeight"]/
                    AbsoluteCurrentValue[Magnification]}]], 
                    StyleBox[
                    RowBox[{"RGBColor", "[", 
                    RowBox[{"1", ",", "0.5`", ",", "0"}], "]"}], NumberMarks -> 
                    False]], Appearance -> None, BaseStyle -> {}, 
                    BaselinePosition -> Baseline, DefaultBaseStyle -> {}, 
                    ButtonFunction :> With[{Typeset`box$ = EvaluationBox[]}, 
                    If[
                    Not[
                    AbsoluteCurrentValue["Deployed"]], 
                    SelectionMove[Typeset`box$, All, Expression]; 
                    FrontEnd`Private`$ColorSelectorInitialAlpha = 1; 
                    FrontEnd`Private`$ColorSelectorInitialColor = 
                    RGBColor[1, 0.5, 0]; 
                    FrontEnd`Private`$ColorSelectorUseMakeBoxes = True; 
                    MathLink`CallFrontEnd[
                    FrontEnd`AttachCell[Typeset`box$, 
                    FrontEndResource["RGBColorValueSelector"], {
                    0, {Left, Bottom}}, {Left, Top}, 
                    "ClosingActions" -> {
                    "SelectionDeparture", "ParentChanged", 
                    "EvaluatorQuit"}]]]], BaseStyle -> Inherited, Evaluator -> 
                    Automatic, Method -> "Preemptive"], 
                    RGBColor[1, 0.5, 0], Editable -> False, Selectable -> 
                    False]}], "]"}], ",", 
                    RowBox[{"Directive", "[", 
                    RowBox[{
                    RowBox[{"PointSize", "[", "0.004583333333333334`", "]"}], 
                    ",", 
                    RowBox[{"AbsoluteThickness", "[", "1.6`", "]"}], ",", 
                    InterpretationBox[
                    ButtonBox[
                    TooltipBox[
                    GraphicsBox[{{
                    GrayLevel[0], 
                    RectangleBox[{0, 0}]}, {
                    GrayLevel[0], 
                    RectangleBox[{1, -1}]}, {
                    RGBColor[1, 0.5, 0], 
                    RectangleBox[{0, -1}, {2, 1}]}}, DefaultBaseStyle -> 
                    "ColorSwatchGraphics", AspectRatio -> 1, Frame -> True, 
                    FrameStyle -> 
                    RGBColor[0.6666666666666666, 0.33333333333333337`, 0.], 
                    FrameTicks -> None, PlotRangePadding -> None, ImageSize -> 
                    Dynamic[{Automatic, 1.35 CurrentValue["FontCapHeight"]/
                    AbsoluteCurrentValue[Magnification]}]], 
                    StyleBox[
                    RowBox[{"RGBColor", "[", 
                    RowBox[{"1", ",", "0.5`", ",", "0"}], "]"}], NumberMarks -> 
                    False]], Appearance -> None, BaseStyle -> {}, 
                    BaselinePosition -> Baseline, DefaultBaseStyle -> {}, 
                    ButtonFunction :> With[{Typeset`box$ = EvaluationBox[]}, 
                    If[
                    Not[
                    AbsoluteCurrentValue["Deployed"]], 
                    SelectionMove[Typeset`box$, All, Expression]; 
                    FrontEnd`Private`$ColorSelectorInitialAlpha = 1; 
                    FrontEnd`Private`$ColorSelectorInitialColor = 
                    RGBColor[1, 0.5, 0]; 
                    FrontEnd`Private`$ColorSelectorUseMakeBoxes = True; 
                    MathLink`CallFrontEnd[
                    FrontEnd`AttachCell[Typeset`box$, 
                    FrontEndResource["RGBColorValueSelector"], {
                    0, {Left, Bottom}}, {Left, Top}, 
                    "ClosingActions" -> {
                    "SelectionDeparture", "ParentChanged", 
                    "EvaluatorQuit"}]]]], BaseStyle -> Inherited, Evaluator -> 
                    Automatic, Method -> "Preemptive"], 
                    RGBColor[1, 0.5, 0], Editable -> False, Selectable -> 
                    False]}], "]"}]}], "}"}], ",", 
                 RowBox[{"{", 
                   RowBox[{#, ",", #2, ",", #3, ",", #4}], "}"}], ",", 
                 RowBox[{"LegendMarkers", "\[Rule]", 
                   RowBox[{"{", 
                    RowBox[{
                    RowBox[{"{", 
                    RowBox[{"False", ",", "Automatic"}], "}"}], ",", 
                    RowBox[{"{", 
                    RowBox[{"False", ",", "Automatic"}], "}"}]}], "}"}]}], 
                 ",", 
                 RowBox[{"Joined", "\[Rule]", 
                   RowBox[{"{", 
                    RowBox[{"False", ",", "True", ",", "False", ",", "True"}],
                     "}"}]}], ",", 
                 RowBox[{"LabelStyle", "\[Rule]", 
                   RowBox[{"{", "}"}]}], ",", 
                 RowBox[{"LegendLayout", "\[Rule]", "\"Column\""}]}], 
               "]"}]& ), Editable -> True], TraditionalForm], 
          TraditionalForm]},
        "Legended",
        DisplayFunction->(GridBox[{{
            TagBox[
             ItemBox[
              PaneBox[
               TagBox[#, "SkipImageSizeLevel"], 
               Alignment -> {Center, Baseline}, BaselinePosition -> Baseline],
               DefaultBaseStyle -> "Labeled"], "SkipImageSizeLevel"], 
            ItemBox[#2, DefaultBaseStyle -> "LabeledLabel"]}}, 
          GridBoxAlignment -> {"Columns" -> {{Center}}, "Rows" -> {{Center}}},
           AutoDelete -> False, GridBoxItemSize -> Automatic, 
          BaselinePosition -> {1, 1}]& ),
        Editable->True,
        InterpretationFunction->(RowBox[{"Legended", "[", 
           RowBox[{#, ",", 
             RowBox[{"Placed", "[", 
               RowBox[{#2, ",", "After"}], "]"}]}], "]"}]& )], 
       TemplateBox[{
         GraphicsBox[{{}, {{{}, {}, {
              Hue[0.67, 0.6, 0.6], 
              Directive[
               PointSize[0.004583333333333334], 
               AbsoluteThickness[1.6], 
               RGBColor[1, 0.5, 0]], 
              LineBox[CompressedData["
1:eJxdz73OlFUUBeCtlY0JhYWFxUiIMcSYQQTxBzmKoIDKiIK/4AFFBRUGNdb7
EqamOpcwl7AvgOIrKc8lzCUYI4mZ523ePGdlZWW/eOv+ldtPR8SlpyL+/f/3
7c6cffRwPv772fbkoe37GXwIP4efxy/gBT6Mj+CX8Mv4KH4Fv4qX+Bh+DR/H
r+MT+CR+A5/Cb+K38Nv4HXwav4vP4LbvxPEeOY73yXGcJcfxATmOc+Q4zpPj
+JAcx0fkOC6Q47hIjuMSOY6PyXF8Qo7jU3Icl8lxrPbdcOLC8Rl9nLhwXKGP
ExeOz+njxIXjC/o4ceG4Sh8nLhzX6OPEheNL+jhx4fiKPk5cOL6mjxMXjm/o
48SF41v6OHHh+I4+Tlw4rtPHiQvHDfo4ceH4nj5OXDj6vhe44Y4TD1x44rjJ
Pm6448QDF544brGPG+448cCFJ44f2McNd5x44MITx4/s44Y7Tjxw4YnjNvu4
4Y4TD1x44viJfdxwx4kHLjxx/Mw+brjjxAMXnjh+YR833HHigQtPHHfYxw13
nHjgwhPHXfZxwx0nHrjwxPEr+7jhjhMPXHji+I193HDHiQcuPHH8zj5uuOPE
AxeeOO6xjxvuOPHAhSeO++zjhjtOPHDhiWO970N4gZe44RXueI0Tb/DAW1z4
AE+8w/GA+/ECL3HDK9zxGife4IG3uPABnniH4w/uxwu8xA2vcMdrnHiDB97i
wgd44h2OP7kfL/ASN7zCHa9x4g0eeIsLH+CJdzj+4n68wEvc8Ap3vMaJN3jg
7f/+B4DEpB8=
               "]]}, {
              Hue[0.9060679774997897, 0.6, 0.6], 
              Directive[
               PointSize[0.004583333333333334], 
               AbsoluteThickness[1.6], 
               RGBColor[1, 0, 0]], 
              LineBox[CompressedData["
1:eJw9mHlczNv/x0dZspOuZMkgblm6CDeFXkppVyqldaapqWmdTRJq7JGrhUu4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               "]]}, {
              Hue[0.1421359549995791, 0.6, 0.6], 
              Directive[
               PointSize[0.004583333333333334], 
               AbsoluteThickness[1.6], 
               RGBColor[0, 0, 1]], 
              LineBox[CompressedData["
1:eJw9l3lczNsfxidLRFEo69UI0SVCF2Xp0U17WqUkzVTTvswSt1th7K6tZHeL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               "]]}, {
              Hue[0.37820393249936934`, 0.6, 0.6], 
              Directive[
               PointSize[0.004583333333333334], 
               AbsoluteThickness[1.6], 
               RGBColor[1, 0, 1]], 
              LineBox[CompressedData["
1:eJw1l3lczPkfx2eLWt0pS46aVrW2C+Vqi16pJF3TofuYzmmqac5WWjSkJXcH
XWiUohSDlI0YR2vXklwbxRZykxy5cvz8Hr3HPx7PXvP6vr6v7/fz/X7fH9M4
fkCiCoPB8PqOwfj//8P/Bpz3u27HlHsMZ/oDujbml2dvUCH+HuWR+xOqYkYQ
62Fcgr1/A1uN2BC6W//LnFT0PfE4zHh+zrLviwbxRDim/lSfVqNNzER+fVtW
0EI94h/xzDF0vu5dfWIzaD1bZvOxyoDYArnaTqbfFYwhnoLw920tAvlYYkv8
sL81/qvqeGJr/JfLnd2ZP5HYFutjt52XxZgQT0Nq0wnJOQdT4unYJguSz3zy
I7EdfH7qEl85a0ZsD8OnnMkHLloQz4CLow3XedTPxDMxqsjBJm6ZFfEsaNw9
FpJqbUs8G9WS17OLN08jngM97uUxuTZ2xA44e8ApJ+u1PfEveJ2RuMz9/kxi
RxjHHJ6poz6H2AnWFdtcY6J+IZ4LN8n8VbbPnYjnoWZsxeUHx5yJnbFjz+OY
PzguxMAhOxWm2VjXYZYCgkqjlpYXbqS7INL7ZmLI4ALSXVDgnrRoqrUn6fOR
e3C1XneJF+nz8cu2XWw2fEl3BePKutnGRSzSXeG5Mv/ybKsA0t3A8b3q3fYo
kHQ3BJpMD4/uWEy6OzSTwm1f3Q8h3R3ypb7FHTbhpC9AvrvdjMb6SNIXYHSk
x+uLnBjSPVCX9q8O1y6WdA845Sr4qtfjSF8IvfxlsZYVCaQvRORG95r6oiTS
PbFvn+Rr6x/JpHuie3XfKFWDVNIXgSm4u2NnNY/0Rcjfey1d5igg3Qvn5D06
E88JSffCern3o1OZYtK9EZlXd0ESlEG6NzJzpvv9Hr2EdB9cH/q65Uz5UtJ9
cJvTOzlHfxnpvnDgnrdvbFtBui/0U9t8lvRISffD7Zeupm6rVpHuh42PJ5T6
+60mnQXtHz59Mff6fZjBQoGv/d2TWWvp9ywsPDfJY8e9dcOsYEGvf2OVYv1G
8vvDe4Rua7fTFvL7g3X30qiwrnzy++NF40a/pMpC8vtjZl2ZK790K/kD0CF8
1qZ+tpj8AThyZeuXkT+VkT8A52bE6U49t538ARi4cEPTpLaC/IHY6hvTMI+7
i/yBOPEp585TsyryBwKWpjphmtXkD4TGErlJrOke8geh5oLBAde0WvIH4YT0
n8nVL/eRPwiPhIKvR5r2kz8Iz3VTVVZ1ycm/GGHjs3dc4R8i/2K49DukOBk0
kn8xRt3yybj/xxHyL8Zj1pKsV+HN5A9G4Q/6/Maeo+QPhomtZWihXQv5g5E2
WfXXxQuPkT8YwS+0Sswtj5M/BE+iTV+q3iBGCOKen3qg8G0lfwjWdAl8B5YR
K0KQ9OVfbrQXMSMUV8s08o7VK/2hOHCYMT2nivKkoWhozHzc5UnnowiF9mBt
6YNrdL6MMDSHmyvkYdQHYTB/ZhD5oIv6SsOQMPqJWNWLrociDFWjBroMj9D1
YoRj/OpywQGPg+QPx84bfz6Zb0/XVxqOQ+HXgvO0D5A/HFsKxLMmC+h+MCLQ
f3YSZ4QNMSKQwuzh2bY3kD8Caq5nokPf15M/AlWKvIWva+j+MiIxdPCCbZhp
HfkjMfay/yWb4r3kj8ROoyCmuwatF0UkmOF1oywCaT0xouA08NxpTiKtN0Rh
bqDpxGgWrUdpFG4vq/iuKn4n+aPgIO+xOeZF65sRjeIDejfObdhG/mgEbSqx
GWNFz4s0GjO091tnmNHzpYiGmkK7aNJjeh4ZMZh+bKQ5z1f5/MZA9d2/I5dV
Kp/3GCzcZVEZIs4mfwzke/XGaOZmkZ+N0l96lgwZ/TrMTDYuh3TUBD2n9xXY
CBd2b4qspvfdtzd7h0GB/IKB8n3JBm+nn4dwTsQwy9jod5s4dmWcP+WxURB+
T/ygj74nvWxUhUaO6mtQfs9iofJ2TJbrcvr+MmMxZmSxcfPzz/OG82Oxqn7u
u66lRcPMjsXhBSbq/M/E0lg0sS5ptTSWDrMsFts2NL5j+cuGWRGLqDnHN2Wt
2zvMvbE4HXf0Ral25TAz4uBisfDIzWnFw8yMw43tEWbc/l2UH4cpZepRzfvo
+Ow43PbR3VUyUEb5cdA11GyKD6bjyeJg2LBe5bK8nPLj8Gmdlr675zbKj8Oe
ee0VfmsbKD8eSyZsYunW1lF+PMovfpi2nkG/RzwKnJsbI2R0PHY8HkU+zOD1
EEvj0ehasEPnUBXlx+N7t9U9721rKT8ebvrreFqrD1B+PHa87N7gZ1tN+QkY
bzA1zL51J+UnoGlL6PSrncRIgE9ctH/NTOrHTkCRzruP7YN0faQJ+FQ88dxv
oyooPwFL7Y/ybB0KKT8BBX5RSzRH3KT8BLi1iWUBnnR/GYm4E1D81idrNN3/
ROSuNC49u4DWAxKxSNO8i/PEktZfIoYkZk9n7KZ5SZqIY3vtGjT2zKb1l4ja
6rzVBRo0/ygSoTCb1P+6iOaf3kRYSeXaPjrK+ScJz1TCH57oIGYmoXX5C47W
+PmUn4TBjmYr2TvS2Un46+LB5SOziaVJaFjLXfSmHZSfhOP9OUYLGMSKb8e3
/PuLS8o8yk/Cw4UZup8Ycymfg1YjmU/ddUfK5yCDZ7A9+wvNc+DAzMfDYn8+
MZuD64aOhuy9xFIOjqdl5jDDyC/jYB7m1x5vUvbngPUq+Iran8p8DvRfjva0
UdD5MZIxpa6uc7SA+jKT0fnKX/sJn55XJIO5wkNd1ErzHzsZy7Mf1J9YTPOf
NBlt1ZNefZjhTfnJcNpk38cI8qP8ZDCYs9L/CqT3QW8ywp/ea1MxoHmPwcUG
H5MAtXtBlM9FHbuWo1AEUz4X0SsfLbhWF0r5XAx6fen+JKP5T8pFeHHJipRd
NP/JuOgvCf/oXBtN+VwkCevXO0ewKZ+LnLcZpZXxNA8yUrDodEPfFB7Ng8wU
cN7eTTLOjKf8FDg0XFHwc+l9x07BLX7nvPFbEyk/BSas8/2+NTQvylJwZnu7
tc9RDuWnQM/xw4eU8zQ/9qag7rG8b/ctLuWnYs/xA9mJL1IoPxWjfaPsL6im
UX4qOrsNN6Yb0XzJTsWa0daGOlPTKT8Vc7L5sbtc+ZSfCn3tcQ+uW9L8qUhF
/Ju7It1DxL2pcH8jz/eeTe93Rhp0jNP/K2whZqbh4P1XI40dRZSfht7dDlKN
ZmJ2GhQf7ni5WdP8Kk1Da8K6nMESYlkajNbsOz00RKxIQ55uwstbQRLKT4O1
TXlpSxUxg4dxganY/pCYyUOtXXvRNGOah8FDf37U5X3uxGwecj8WWhlFKedl
Hu7c+jpwO4FYxoMoa4SVZjSxgocr8SP+HOlN3MvDUyu5ucV0YkY6TEJHXGDr
EDPTMd693vGfPjofpGOKqovtqiZidjrUQr2fZ/xOLE3HC60nkytDiWXp8P80
Rrt9OrHim77Znuc4Rtk/HYcL9G8MqSr782F8qTXnzhe6Xkw+jrpXNGerKfP5
aJw74aP7BGU+H+rOX4+oz1Pm87Gmc+ZfCr4y/5vu6lLrJFfm86ExeN5k6Wdl
Ph9vxr2+rBms7C9A6wKXymvNxHoCHLLqXl72o3IeEMDbZ2NQwTbiaQJMarUX
9xrS/gQCcH61UH+7nZglQLWWRmSCdSadrwDRV4OXZSiIBQL4sVI19UOV+xkB
9q8UrFUdJN4iwIjqtLjOMppPZAL4nIll5rF+G2a5ANrHjXtFE2n/oxDg7Ur9
44Eqy4e5Q4CZU106rdRpP9QrQPedWN9/ptH8M/Dt/P7+4r/PVbk/EmJdr0NA
icZK6i/E0H37yKVviJlCZGms9rqinkP9hfA5beS605P2TxDCyiJYVn8yl/oL
YZ6X35XJX0P9hXh47WnMVHYe9Rfi+biyAdfy9dRfiIhx2W9uWG2i/kI0v026
d2oTzXsyId55S+ZcdSyg/kI0xXwOq2YWUX8hzt59+X4WaH7sEOK+XefA3ooS
6i/Ez87xzns8yqm/EG/UfljMd6d5lCFCWexx+eMrMuovQnGspcG45krqL8JS
1SOjx3fspv4inP7z2P62STQPQ/Tt+yBXv1dJ+yeWCLGcqJrEZJq32SL4nL/M
eiml+V0ggn236M6t5TTvS0UQZI3b1MI9TP1FsOwvvJW3lPYPMhHat6jPii+m
/YVcBPcW5x+j9/1B/UXonf1+sLuE9isdIkTeWHkyPon2N70i7Cg+xAw2OUn9
RRCqGrTeClJQfzG0yt19PJ8S64lxZE/QribvU9RfjDOPflPrkRFPE8NMZWCo
/RMxxDBVZbqwgk5TfzGKtJwenawgZotxkV/UufkosUAMF/Pc7aGFxFIxPr+6
Uz5xCfEWMU5xjDkpvxPLxJjPi/jnfT2x/NvvnZyYl4qIFWJYeKyoYNkTd4jx
rnDtnaeb6fx6xeC0GEjvM4kHxOhWm2h3zZ6YIQEGzfJndxPrSZB0smECeuh4
TAm+Too62tV0hvpLELwg5OqLFWepvwRFZQffnL1HzJIg5u/djMwqYrYERy/e
FG2eQyyQoGWIpVvzmo4nleAno2tHEvuIt0gQsqo760IbsUwCz83C9v6bxHIJ
FjcV9uHpGef/AVbgB8Y=
               "]]}, {
              Hue[0.6142719099991583, 0.6, 0.6], 
              Directive[
               PointSize[0.004583333333333334], 
               AbsoluteThickness[1.6], 
               Dashing[{0, Small}], 
               RGBColor[0.5, 0, 0.5]], 
              LineBox[CompressedData["
1:eJw1l3tcjHkbxieU2kiIqGhq8bYhHVaU6CodVSrUVErTaZqZappTRGTkkDYS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               "]]}, {
              Hue[0.8503398874989481, 0.6, 0.6], 
              Directive[
               PointSize[0.004583333333333334], 
               AbsoluteThickness[1.6], 
               Dashing[{0, Small}], 
               RGBColor[0, 1, 0]], 
              LineBox[CompressedData["
1:eJw113tcTPkbB/DDhuQW282GHVm0CdP9gnpIJJemiC5TnWqmmZqazlzY0HLU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               "]]}, {
              Hue[0.08640786499873876, 0.6, 0.6], 
              Directive[
               PointSize[0.004583333333333334], 
               AbsoluteThickness[1.6], 
               Thickness[Large], 
               Dashing[{Small, Small}], 
               GrayLevel[0.5]], 
              LineBox[CompressedData["
1:eJxdzUnu1FUUBeCrI4Y1YODAQWmMMcaYQrFDhafSKKCWqGDvA2lsQMpmAXcJ
tYS3hFrCXcJ/CW8JtQRjHJjfdyc3X05OzjN3Ht+492REXHsi4t//3x0vLH+0
pU/hFT6Nn8JP4zV+Fj+Hn8cv4BfxS/hlvMFn8Cv4VXwWv4Zfx2/gN/Fb+Bx+
G7+D38Xn8QXclk4c75HjeJ8cxwfkOC6S47hEjuMyOY4r5Dg+JMfxETmOq+Q4
rpHjuE6O42NyHJ+Q4/iUHMd26YYTF47P6OPEheMGfZy4cHxOHycuHF/Qx4kL
x5f0ceLCcZM+Tlw4btHHiQvHV/Rx4sLxNX2cuHB8Qx8nLhzf0seJC8d39HHi
wvE9fZy4cPxAHycuHD/Sx4kLR196jRvuOPHAhSeO2+zjhjtOPHDhieMO+7jh
jhMPXHji+Il93HDHiQcuPHHcZR833HHigQtPHPfYxw13nHjgwhPHffZxwx0n
HrjwxPGAfdxwx4kHLjxx/Mw+brjjxAMXnjh+YR833HHigQtPHL+yjxvuOPHA
hSeO39jHDXeceODCE8dD9nHDHSceuPDE8Yh93HDHiQcuPHH8zj5uuOPEAxee
OB6zjxvuOPHAhSeO3dIrvMYb3PAWd7zDifd44AMufIInPuL4Y+kVXuMNbniL
O97hxHs88AEXPsETH3H8ufQKr/EGN7zFHe9w4j0e+IALn+CJjzj+WnqF13iD
G97ijnc48R4PfMCFT/DERxx/L73Ca7zBDW9xxzuceI8HPvzvfwBwRdEc
               
               "]]}}}, {{}, {}}}, {
          DisplayFunction -> Identity, DisplayFunction -> Identity, 
           AspectRatio -> NCache[GoldenRatio^(-1), 0.6180339887498948], 
           Axes -> {True, True}, AxesLabel -> {
             FormBox["\"Day\"", TraditionalForm], 
             FormBox["\"Epidemic\"", TraditionalForm]}, AxesOrigin -> {0, 0}, 
           DisplayFunction :> Identity, 
           Frame -> {{False, False}, {False, False}}, 
           FrameLabel -> {{None, None}, {None, None}}, 
           FrameTicks -> {{Automatic, Automatic}, {Automatic, Automatic}}, 
           GridLines -> {None, None}, GridLinesStyle -> Directive[
             GrayLevel[0.5, 0.4]], 
           Method -> {
            "OptimizePlotMarkers" -> True, "OptimizePlotMarkers" -> True, 
             "CoordinatesToolOptions" -> {"DisplayFunction" -> ({
                 Identity[
                  Part[#, 1]], 
                 Identity[
                  Part[#, 2]]}& ), "CopiedValueFunction" -> ({
                 Identity[
                  Part[#, 1]], 
                 Identity[
                  Part[#, 2]]}& )}}, PlotLabel -> 
           FormBox["\"Infection Rates, Infected, Removed\"", TraditionalForm],
            PlotRange -> {{0, 331.}, {0, 3.683030848239953}}, 
           PlotRangeClipping -> True, PlotRangePadding -> {{
              Scaled[0.02], 
              Scaled[0.02]}, {
              Scaled[0.02], 
              Scaled[0.05]}}, Ticks -> {Automatic, Automatic}}], 
         FormBox[
          FormBox[
           
           TemplateBox[{
            "\"Initial Infection Factor, \
\\!\\(\\*FractionBox[SubscriptBox[\\(r\\), \\(0\\)], \\(m + d\\)]\\)\"", 
             "\"Infection Factor, \
\\!\\(\\*FractionBox[\\(\\*SubscriptBox[\\(r\\), \\(t\\)] \
\\*SubscriptBox[\\(S\\), \\(t\\)]\\), \\(m + d\\)]\\)\"", 
             "\"Infection Rate, \\!\\(\\*FractionBox[SubscriptBox[\\(r\\), \
\\(t\\)], \\(m + d\\)]\\)\"", 
             "\"Infection Risk, \\!\\(\\*SubscriptBox[\\(r\\), \\(t\\)]\\)\\!\
\\(\\*SubscriptBox[\\(F\\), \\(t\\)]\\) x 1000\"", 
             "\"Infected \[Times] 100\"", "\"Removed \[Times] 100\"", 
             "\"Stability Threshold, 1\""}, "PointLegend", 
            DisplayFunction -> (FormBox[
              StyleBox[
               StyleBox[
                PaneBox[
                 TagBox[
                  GridBox[{{
                    TagBox[
                    GridBox[{{
                    GraphicsBox[{{
                    Directive[
                    EdgeForm[
                    Directive[
                    Opacity[0.3], 
                    GrayLevel[0]]], 
                    PointSize[0.5], 
                    AbsoluteThickness[1.6], 
                    RGBColor[1, 0.5, 0]], {
                    LineBox[{{0, 10}, {40, 10}}]}}, {
                    Directive[
                    EdgeForm[
                    Directive[
                    Opacity[0.3], 
                    GrayLevel[0]]], 
                    PointSize[0.5], 
                    AbsoluteThickness[1.6], 
                    RGBColor[1, 0.5, 0]], {}}}, AspectRatio -> Full, 
                    ImageSize -> {40, 10}, PlotRangePadding -> None, 
                    ImagePadding -> Automatic, 
                    BaselinePosition -> (Scaled[0.1] -> Baseline)], #}, {
                    GraphicsBox[{{
                    Directive[
                    EdgeForm[
                    Directive[
                    Opacity[0.3], 
                    GrayLevel[0]]], 
                    PointSize[0.5], 
                    AbsoluteThickness[1.6], 
                    RGBColor[1, 0, 0]], {
                    LineBox[{{0, 10}, {40, 10}}]}}, {
                    Directive[
                    EdgeForm[
                    Directive[
                    Opacity[0.3], 
                    GrayLevel[0]]], 
                    PointSize[0.5], 
                    AbsoluteThickness[1.6], 
                    RGBColor[1, 0, 0]], {}}}, AspectRatio -> Full, 
                    ImageSize -> {40, 10}, PlotRangePadding -> None, 
                    ImagePadding -> Automatic, 
                    BaselinePosition -> (Scaled[0.1] -> Baseline)], #2}, {
                    GraphicsBox[{{
                    Directive[
                    EdgeForm[
                    Directive[
                    Opacity[0.3], 
                    GrayLevel[0]]], 
                    PointSize[0.5], 
                    AbsoluteThickness[1.6], 
                    RGBColor[0, 0, 1]], {
                    LineBox[{{0, 10}, {40, 10}}]}}, {
                    Directive[
                    EdgeForm[
                    Directive[
                    Opacity[0.3], 
                    GrayLevel[0]]], 
                    PointSize[0.5], 
                    AbsoluteThickness[1.6], 
                    RGBColor[0, 0, 1]], {}}}, AspectRatio -> Full, 
                    ImageSize -> {40, 10}, PlotRangePadding -> None, 
                    ImagePadding -> Automatic, 
                    BaselinePosition -> (Scaled[0.1] -> Baseline)], #3}, {
                    GraphicsBox[{{
                    Directive[
                    EdgeForm[
                    Directive[
                    Opacity[0.3], 
                    GrayLevel[0]]], 
                    PointSize[0.5], 
                    AbsoluteThickness[1.6], 
                    RGBColor[1, 0, 1]], {
                    LineBox[{{0, 10}, {40, 10}}]}}, {
                    Directive[
                    EdgeForm[
                    Directive[
                    Opacity[0.3], 
                    GrayLevel[0]]], 
                    PointSize[0.5], 
                    AbsoluteThickness[1.6], 
                    RGBColor[1, 0, 1]], {}}}, AspectRatio -> Full, 
                    ImageSize -> {40, 10}, PlotRangePadding -> None, 
                    ImagePadding -> Automatic, 
                    BaselinePosition -> (Scaled[0.1] -> Baseline)], #4}, {
                    GraphicsBox[{{
                    Directive[
                    EdgeForm[
                    Directive[
                    Opacity[0.3], 
                    GrayLevel[0]]], 
                    PointSize[0.5], 
                    AbsoluteThickness[1.6], 
                    Dashing[{0, Small}], 
                    RGBColor[0.5, 0, 0.5]], {
                    LineBox[{{0, 10}, {40, 10}}]}}, {
                    Directive[
                    EdgeForm[
                    Directive[
                    Opacity[0.3], 
                    GrayLevel[0]]], 
                    PointSize[0.5], 
                    AbsoluteThickness[1.6], 
                    Dashing[{0, Small}], 
                    RGBColor[0.5, 0, 0.5]], {}}}, AspectRatio -> Full, 
                    ImageSize -> {40, 10}, PlotRangePadding -> None, 
                    ImagePadding -> Automatic, 
                    BaselinePosition -> (Scaled[0.1] -> Baseline)], #5}, {
                    GraphicsBox[{{
                    Directive[
                    EdgeForm[
                    Directive[
                    Opacity[0.3], 
                    GrayLevel[0]]], 
                    PointSize[0.5], 
                    AbsoluteThickness[1.6], 
                    Dashing[{0, Small}], 
                    RGBColor[0, 1, 0]], {
                    LineBox[{{0, 10}, {40, 10}}]}}, {
                    Directive[
                    EdgeForm[
                    Directive[
                    Opacity[0.3], 
                    GrayLevel[0]]], 
                    PointSize[0.5], 
                    AbsoluteThickness[1.6], 
                    Dashing[{0, Small}], 
                    RGBColor[0, 1, 0]], {}}}, AspectRatio -> Full, 
                    ImageSize -> {40, 10}, PlotRangePadding -> None, 
                    ImagePadding -> Automatic, 
                    BaselinePosition -> (Scaled[0.1] -> Baseline)], #6}, {
                    GraphicsBox[{{
                    Directive[
                    EdgeForm[
                    Directive[
                    Opacity[0.3], 
                    GrayLevel[0]]], 
                    PointSize[0.5], 
                    AbsoluteThickness[1.6], 
                    Thickness[Large], 
                    Dashing[{Small, Small}], 
                    GrayLevel[0.5]], {
                    LineBox[{{0, 10}, {40, 10}}]}}, {
                    Directive[
                    EdgeForm[
                    Directive[
                    Opacity[0.3], 
                    GrayLevel[0]]], 
                    PointSize[0.5], 
                    AbsoluteThickness[1.6], 
                    Thickness[Large], 
                    Dashing[{Small, Small}], 
                    GrayLevel[0.5]], {}}}, AspectRatio -> Full, 
                    ImageSize -> {40, 10}, PlotRangePadding -> None, 
                    ImagePadding -> Automatic, 
                    BaselinePosition -> (Scaled[0.1] -> Baseline)], #7}}, 
                    GridBoxAlignment -> {
                    "Columns" -> {Center, Left}, "Rows" -> {{Baseline}}}, 
                    AutoDelete -> False, 
                    GridBoxDividers -> {
                    "Columns" -> {{False}}, "Rows" -> {{False}}}, 
                    GridBoxItemSize -> {
                    "Columns" -> {{All}}, "Rows" -> {{All}}}, 
                    GridBoxSpacings -> {
                    "Columns" -> {{0.5}}, "Rows" -> {{0.8}}}], "Grid"]}}, 
                   GridBoxAlignment -> {
                    "Columns" -> {{Left}}, "Rows" -> {{Top}}}, AutoDelete -> 
                   False, GridBoxItemSize -> {
                    "Columns" -> {{Automatic}}, "Rows" -> {{Automatic}}}, 
                   GridBoxSpacings -> {"Columns" -> {{1}}, "Rows" -> {{0}}}], 
                  "Grid"], Alignment -> Left, AppearanceElements -> None, 
                 ImageMargins -> {{5, 5}, {5, 5}}, ImageSizeAction -> 
                 "ResizeToFit"], LineIndent -> 0, StripOnInput -> False], {
               FontFamily -> "Arial"}, Background -> Automatic, StripOnInput -> 
               False], TraditionalForm]& ), 
            InterpretationFunction :> (RowBox[{"PointLegend", "[", 
               RowBox[{
                 RowBox[{"{", 
                   RowBox[{
                    RowBox[{"Directive", "[", 
                    RowBox[{
                    RowBox[{"PointSize", "[", "0.004583333333333334`", "]"}], 
                    ",", 
                    RowBox[{"AbsoluteThickness", "[", "1.6`", "]"}], ",", 
                    InterpretationBox[
                    ButtonBox[
                    TooltipBox[
                    GraphicsBox[{{
                    GrayLevel[0], 
                    RectangleBox[{0, 0}]}, {
                    GrayLevel[0], 
                    RectangleBox[{1, -1}]}, {
                    RGBColor[1, 0.5, 0], 
                    RectangleBox[{0, -1}, {2, 1}]}}, DefaultBaseStyle -> 
                    "ColorSwatchGraphics", AspectRatio -> 1, Frame -> True, 
                    FrameStyle -> 
                    RGBColor[0.6666666666666666, 0.33333333333333337`, 0.], 
                    FrameTicks -> None, PlotRangePadding -> None, ImageSize -> 
                    Dynamic[{Automatic, 1.35 CurrentValue["FontCapHeight"]/
                    AbsoluteCurrentValue[Magnification]}]], 
                    StyleBox[
                    RowBox[{"RGBColor", "[", 
                    RowBox[{"1", ",", "0.5`", ",", "0"}], "]"}], NumberMarks -> 
                    False]], Appearance -> None, BaseStyle -> {}, 
                    BaselinePosition -> Baseline, DefaultBaseStyle -> {}, 
                    ButtonFunction :> With[{Typeset`box$ = EvaluationBox[]}, 
                    If[
                    Not[
                    AbsoluteCurrentValue["Deployed"]], 
                    SelectionMove[Typeset`box$, All, Expression]; 
                    FrontEnd`Private`$ColorSelectorInitialAlpha = 1; 
                    FrontEnd`Private`$ColorSelectorInitialColor = 
                    RGBColor[1, 0.5, 0]; 
                    FrontEnd`Private`$ColorSelectorUseMakeBoxes = True; 
                    MathLink`CallFrontEnd[
                    FrontEnd`AttachCell[Typeset`box$, 
                    FrontEndResource["RGBColorValueSelector"], {
                    0, {Left, Bottom}}, {Left, Top}, 
                    "ClosingActions" -> {
                    "SelectionDeparture", "ParentChanged", 
                    "EvaluatorQuit"}]]]], BaseStyle -> Inherited, Evaluator -> 
                    Automatic, Method -> "Preemptive"], 
                    RGBColor[1, 0.5, 0], Editable -> False, Selectable -> 
                    False]}], "]"}], ",", 
                    RowBox[{"Directive", "[", 
                    RowBox[{
                    RowBox[{"PointSize", "[", "0.004583333333333334`", "]"}], 
                    ",", 
                    RowBox[{"AbsoluteThickness", "[", "1.6`", "]"}], ",", 
                    InterpretationBox[
                    ButtonBox[
                    TooltipBox[
                    GraphicsBox[{{
                    GrayLevel[0], 
                    RectangleBox[{0, 0}]}, {
                    GrayLevel[0], 
                    RectangleBox[{1, -1}]}, {
                    RGBColor[1, 0, 0], 
                    RectangleBox[{0, -1}, {2, 1}]}}, DefaultBaseStyle -> 
                    "ColorSwatchGraphics", AspectRatio -> 1, Frame -> True, 
                    FrameStyle -> RGBColor[0.6666666666666666, 0., 0.], 
                    FrameTicks -> None, PlotRangePadding -> None, ImageSize -> 
                    Dynamic[{Automatic, 1.35 CurrentValue["FontCapHeight"]/
                    AbsoluteCurrentValue[Magnification]}]], 
                    StyleBox[
                    RowBox[{"RGBColor", "[", 
                    RowBox[{"1", ",", "0", ",", "0"}], "]"}], NumberMarks -> 
                    False]], Appearance -> None, BaseStyle -> {}, 
                    BaselinePosition -> Baseline, DefaultBaseStyle -> {}, 
                    ButtonFunction :> With[{Typeset`box$ = EvaluationBox[]}, 
                    If[
                    Not[
                    AbsoluteCurrentValue["Deployed"]], 
                    SelectionMove[Typeset`box$, All, Expression]; 
                    FrontEnd`Private`$ColorSelectorInitialAlpha = 1; 
                    FrontEnd`Private`$ColorSelectorInitialColor = 
                    RGBColor[1, 0, 0]; 
                    FrontEnd`Private`$ColorSelectorUseMakeBoxes = True; 
                    MathLink`CallFrontEnd[
                    FrontEnd`AttachCell[Typeset`box$, 
                    FrontEndResource["RGBColorValueSelector"], {
                    0, {Left, Bottom}}, {Left, Top}, 
                    "ClosingActions" -> {
                    "SelectionDeparture", "ParentChanged", 
                    "EvaluatorQuit"}]]]], BaseStyle -> Inherited, Evaluator -> 
                    Automatic, Method -> "Preemptive"], 
                    RGBColor[1, 0, 0], Editable -> False, Selectable -> 
                    False]}], "]"}], ",", 
                    RowBox[{"Directive", "[", 
                    RowBox[{
                    RowBox[{"PointSize", "[", "0.004583333333333334`", "]"}], 
                    ",", 
                    RowBox[{"AbsoluteThickness", "[", "1.6`", "]"}], ",", 
                    InterpretationBox[
                    ButtonBox[
                    TooltipBox[
                    GraphicsBox[{{
                    GrayLevel[0], 
                    RectangleBox[{0, 0}]}, {
                    GrayLevel[0], 
                    RectangleBox[{1, -1}]}, {
                    RGBColor[0, 0, 1], 
                    RectangleBox[{0, -1}, {2, 1}]}}, DefaultBaseStyle -> 
                    "ColorSwatchGraphics", AspectRatio -> 1, Frame -> True, 
                    FrameStyle -> RGBColor[0., 0., 0.6666666666666666], 
                    FrameTicks -> None, PlotRangePadding -> None, ImageSize -> 
                    Dynamic[{Automatic, 1.35 CurrentValue["FontCapHeight"]/
                    AbsoluteCurrentValue[Magnification]}]], 
                    StyleBox[
                    RowBox[{"RGBColor", "[", 
                    RowBox[{"0", ",", "0", ",", "1"}], "]"}], NumberMarks -> 
                    False]], Appearance -> None, BaseStyle -> {}, 
                    BaselinePosition -> Baseline, DefaultBaseStyle -> {}, 
                    ButtonFunction :> With[{Typeset`box$ = EvaluationBox[]}, 
                    If[
                    Not[
                    AbsoluteCurrentValue["Deployed"]], 
                    SelectionMove[Typeset`box$, All, Expression]; 
                    FrontEnd`Private`$ColorSelectorInitialAlpha = 1; 
                    FrontEnd`Private`$ColorSelectorInitialColor = 
                    RGBColor[0, 0, 1]; 
                    FrontEnd`Private`$ColorSelectorUseMakeBoxes = True; 
                    MathLink`CallFrontEnd[
                    FrontEnd`AttachCell[Typeset`box$, 
                    FrontEndResource["RGBColorValueSelector"], {
                    0, {Left, Bottom}}, {Left, Top}, 
                    "ClosingActions" -> {
                    "SelectionDeparture", "ParentChanged", 
                    "EvaluatorQuit"}]]]], BaseStyle -> Inherited, Evaluator -> 
                    Automatic, Method -> "Preemptive"], 
                    RGBColor[0, 0, 1], Editable -> False, Selectable -> 
                    False]}], "]"}], ",", 
                    RowBox[{"Directive", "[", 
                    RowBox[{
                    RowBox[{"PointSize", "[", "0.004583333333333334`", "]"}], 
                    ",", 
                    RowBox[{"AbsoluteThickness", "[", "1.6`", "]"}], ",", 
                    InterpretationBox[
                    ButtonBox[
                    TooltipBox[
                    GraphicsBox[{{
                    GrayLevel[0], 
                    RectangleBox[{0, 0}]}, {
                    GrayLevel[0], 
                    RectangleBox[{1, -1}]}, {
                    RGBColor[1, 0, 1], 
                    RectangleBox[{0, -1}, {2, 1}]}}, DefaultBaseStyle -> 
                    "ColorSwatchGraphics", AspectRatio -> 1, Frame -> True, 
                    FrameStyle -> 
                    RGBColor[0.6666666666666666, 0., 0.6666666666666666], 
                    FrameTicks -> None, PlotRangePadding -> None, ImageSize -> 
                    Dynamic[{Automatic, 1.35 CurrentValue["FontCapHeight"]/
                    AbsoluteCurrentValue[Magnification]}]], 
                    StyleBox[
                    RowBox[{"RGBColor", "[", 
                    RowBox[{"1", ",", "0", ",", "1"}], "]"}], NumberMarks -> 
                    False]], Appearance -> None, BaseStyle -> {}, 
                    BaselinePosition -> Baseline, DefaultBaseStyle -> {}, 
                    ButtonFunction :> With[{Typeset`box$ = EvaluationBox[]}, 
                    If[
                    Not[
                    AbsoluteCurrentValue["Deployed"]], 
                    SelectionMove[Typeset`box$, All, Expression]; 
                    FrontEnd`Private`$ColorSelectorInitialAlpha = 1; 
                    FrontEnd`Private`$ColorSelectorInitialColor = 
                    RGBColor[1, 0, 1]; 
                    FrontEnd`Private`$ColorSelectorUseMakeBoxes = True; 
                    MathLink`CallFrontEnd[
                    FrontEnd`AttachCell[Typeset`box$, 
                    FrontEndResource["RGBColorValueSelector"], {
                    0, {Left, Bottom}}, {Left, Top}, 
                    "ClosingActions" -> {
                    "SelectionDeparture", "ParentChanged", 
                    "EvaluatorQuit"}]]]], BaseStyle -> Inherited, Evaluator -> 
                    Automatic, Method -> "Preemptive"], 
                    RGBColor[1, 0, 1], Editable -> False, Selectable -> 
                    False]}], "]"}], ",", 
                    RowBox[{"Directive", "[", 
                    RowBox[{
                    RowBox[{"PointSize", "[", "0.004583333333333334`", "]"}], 
                    ",", 
                    RowBox[{"AbsoluteThickness", "[", "1.6`", "]"}], ",", 
                    RowBox[{"Dashing", "[", 
                    RowBox[{"{", 
                    RowBox[{"0", ",", "Small"}], "}"}], "]"}], ",", 
                    InterpretationBox[
                    ButtonBox[
                    TooltipBox[
                    GraphicsBox[{{
                    GrayLevel[0], 
                    RectangleBox[{0, 0}]}, {
                    GrayLevel[0], 
                    RectangleBox[{1, -1}]}, {
                    RGBColor[0.5, 0, 0.5], 
                    RectangleBox[{0, -1}, {2, 1}]}}, DefaultBaseStyle -> 
                    "ColorSwatchGraphics", AspectRatio -> 1, Frame -> True, 
                    FrameStyle -> 
                    RGBColor[0.33333333333333337`, 0., 0.33333333333333337`], 
                    FrameTicks -> None, PlotRangePadding -> None, ImageSize -> 
                    Dynamic[{Automatic, 1.35 CurrentValue["FontCapHeight"]/
                    AbsoluteCurrentValue[Magnification]}]], 
                    StyleBox[
                    RowBox[{"RGBColor", "[", 
                    RowBox[{"0.5`", ",", "0", ",", "0.5`"}], "]"}], 
                    NumberMarks -> False]], Appearance -> None, 
                    BaseStyle -> {}, BaselinePosition -> Baseline, 
                    DefaultBaseStyle -> {}, ButtonFunction :> 
                    With[{Typeset`box$ = EvaluationBox[]}, 
                    If[
                    Not[
                    AbsoluteCurrentValue["Deployed"]], 
                    SelectionMove[Typeset`box$, All, Expression]; 
                    FrontEnd`Private`$ColorSelectorInitialAlpha = 1; 
                    FrontEnd`Private`$ColorSelectorInitialColor = 
                    RGBColor[0.5, 0, 0.5]; 
                    FrontEnd`Private`$ColorSelectorUseMakeBoxes = True; 
                    MathLink`CallFrontEnd[
                    FrontEnd`AttachCell[Typeset`box$, 
                    FrontEndResource["RGBColorValueSelector"], {
                    0, {Left, Bottom}}, {Left, Top}, 
                    "ClosingActions" -> {
                    "SelectionDeparture", "ParentChanged", 
                    "EvaluatorQuit"}]]]], BaseStyle -> Inherited, Evaluator -> 
                    Automatic, Method -> "Preemptive"], 
                    RGBColor[0.5, 0, 0.5], Editable -> False, Selectable -> 
                    False]}], "]"}], ",", 
                    RowBox[{"Directive", "[", 
                    RowBox[{
                    RowBox[{"PointSize", "[", "0.004583333333333334`", "]"}], 
                    ",", 
                    RowBox[{"AbsoluteThickness", "[", "1.6`", "]"}], ",", 
                    RowBox[{"Dashing", "[", 
                    RowBox[{"{", 
                    RowBox[{"0", ",", "Small"}], "}"}], "]"}], ",", 
                    InterpretationBox[
                    ButtonBox[
                    TooltipBox[
                    GraphicsBox[{{
                    GrayLevel[0], 
                    RectangleBox[{0, 0}]}, {
                    GrayLevel[0], 
                    RectangleBox[{1, -1}]}, {
                    RGBColor[0, 1, 0], 
                    RectangleBox[{0, -1}, {2, 1}]}}, DefaultBaseStyle -> 
                    "ColorSwatchGraphics", AspectRatio -> 1, Frame -> True, 
                    FrameStyle -> RGBColor[0., 0.6666666666666666, 0.], 
                    FrameTicks -> None, PlotRangePadding -> None, ImageSize -> 
                    Dynamic[{Automatic, 1.35 CurrentValue["FontCapHeight"]/
                    AbsoluteCurrentValue[Magnification]}]], 
                    StyleBox[
                    RowBox[{"RGBColor", "[", 
                    RowBox[{"0", ",", "1", ",", "0"}], "]"}], NumberMarks -> 
                    False]], Appearance -> None, BaseStyle -> {}, 
                    BaselinePosition -> Baseline, DefaultBaseStyle -> {}, 
                    ButtonFunction :> With[{Typeset`box$ = EvaluationBox[]}, 
                    If[
                    Not[
                    AbsoluteCurrentValue["Deployed"]], 
                    SelectionMove[Typeset`box$, All, Expression]; 
                    FrontEnd`Private`$ColorSelectorInitialAlpha = 1; 
                    FrontEnd`Private`$ColorSelectorInitialColor = 
                    RGBColor[0, 1, 0]; 
                    FrontEnd`Private`$ColorSelectorUseMakeBoxes = True; 
                    MathLink`CallFrontEnd[
                    FrontEnd`AttachCell[Typeset`box$, 
                    FrontEndResource["RGBColorValueSelector"], {
                    0, {Left, Bottom}}, {Left, Top}, 
                    "ClosingActions" -> {
                    "SelectionDeparture", "ParentChanged", 
                    "EvaluatorQuit"}]]]], BaseStyle -> Inherited, Evaluator -> 
                    Automatic, Method -> "Preemptive"], 
                    RGBColor[0, 1, 0], Editable -> False, Selectable -> 
                    False]}], "]"}], ",", 
                    RowBox[{"Directive", "[", 
                    RowBox[{
                    RowBox[{"PointSize", "[", "0.004583333333333334`", "]"}], 
                    ",", 
                    RowBox[{"AbsoluteThickness", "[", "1.6`", "]"}], ",", 
                    RowBox[{"Thickness", "[", "Large", "]"}], ",", 
                    RowBox[{"Dashing", "[", 
                    RowBox[{"{", 
                    RowBox[{"Small", ",", "Small"}], "}"}], "]"}], ",", 
                    InterpretationBox[
                    ButtonBox[
                    TooltipBox[
                    GraphicsBox[{{
                    GrayLevel[0], 
                    RectangleBox[{0, 0}]}, {
                    GrayLevel[0], 
                    RectangleBox[{1, -1}]}, {
                    GrayLevel[0.5], 
                    RectangleBox[{0, -1}, {2, 1}]}}, DefaultBaseStyle -> 
                    "ColorSwatchGraphics", AspectRatio -> 1, Frame -> True, 
                    FrameStyle -> GrayLevel[0.33333333333333337`], FrameTicks -> 
                    None, PlotRangePadding -> None, ImageSize -> 
                    Dynamic[{Automatic, 1.35 CurrentValue["FontCapHeight"]/
                    AbsoluteCurrentValue[Magnification]}]], 
                    StyleBox[
                    RowBox[{"GrayLevel", "[", "0.5`", "]"}], NumberMarks -> 
                    False]], Appearance -> None, BaseStyle -> {}, 
                    BaselinePosition -> Baseline, DefaultBaseStyle -> {}, 
                    ButtonFunction :> With[{Typeset`box$ = EvaluationBox[]}, 
                    If[
                    Not[
                    AbsoluteCurrentValue["Deployed"]], 
                    SelectionMove[Typeset`box$, All, Expression]; 
                    FrontEnd`Private`$ColorSelectorInitialAlpha = 1; 
                    FrontEnd`Private`$ColorSelectorInitialColor = 
                    GrayLevel[0.5]; 
                    FrontEnd`Private`$ColorSelectorUseMakeBoxes = True; 
                    MathLink`CallFrontEnd[
                    FrontEnd`AttachCell[Typeset`box$, 
                    FrontEndResource["GrayLevelColorValueSelector"], {
                    0, {Left, Bottom}}, {Left, Top}, 
                    "ClosingActions" -> {
                    "SelectionDeparture", "ParentChanged", 
                    "EvaluatorQuit"}]]]], BaseStyle -> Inherited, Evaluator -> 
                    Automatic, Method -> "Preemptive"], 
                    GrayLevel[0.5], Editable -> False, Selectable -> False]}],
                     "]"}]}], "}"}], ",", 
                 RowBox[{"{", 
                   
                   RowBox[{#, ",", #2, ",", #3, ",", #4, ",", #5, ",", #6, 
                    ",", #7}], "}"}], ",", 
                 RowBox[{"LegendMarkers", "\[Rule]", 
                   RowBox[{"{", 
                    RowBox[{
                    RowBox[{"{", 
                    RowBox[{"False", ",", "Automatic"}], "}"}], ",", 
                    RowBox[{"{", 
                    RowBox[{"False", ",", "Automatic"}], "}"}], ",", 
                    RowBox[{"{", 
                    RowBox[{"False", ",", "Automatic"}], "}"}], ",", 
                    RowBox[{"{", 
                    RowBox[{"False", ",", "Automatic"}], "}"}], ",", 
                    RowBox[{"{", 
                    RowBox[{"False", ",", "Automatic"}], "}"}], ",", 
                    RowBox[{"{", 
                    RowBox[{"False", ",", "Automatic"}], "}"}], ",", 
                    RowBox[{"{", 
                    RowBox[{"False", ",", "Automatic"}], "}"}]}], "}"}]}], 
                 ",", 
                 RowBox[{"Joined", "\[Rule]", 
                   RowBox[{"{", 
                    
                    RowBox[{
                    "True", ",", "True", ",", "True", ",", "True", ",", 
                    "True", ",", "True", ",", "True"}], "}"}]}], ",", 
                 RowBox[{"LabelStyle", "\[Rule]", 
                   RowBox[{"{", "}"}]}], ",", 
                 RowBox[{"LegendLayout", "\[Rule]", "\"Column\""}]}], 
               "]"}]& ), Editable -> True], TraditionalForm], 
          TraditionalForm]},
        "Legended",
        DisplayFunction->(GridBox[{{
            TagBox[
             ItemBox[
              PaneBox[
               TagBox[#, "SkipImageSizeLevel"], 
               Alignment -> {Center, Baseline}, BaselinePosition -> Baseline],
               DefaultBaseStyle -> "Labeled"], "SkipImageSizeLevel"], 
            ItemBox[#2, DefaultBaseStyle -> "LabeledLabel"]}}, 
          GridBoxAlignment -> {"Columns" -> {{Center}}, "Rows" -> {{Center}}},
           AutoDelete -> False, GridBoxItemSize -> Automatic, 
          BaselinePosition -> {1, 1}]& ),
        Editable->True,
        InterpretationFunction->(RowBox[{"Legended", "[", 
           RowBox[{#, ",", 
             RowBox[{"Placed", "[", 
               RowBox[{#2, ",", "After"}], "]"}]}], "]"}]& )]}
     },
     AutoDelete->False,
     GridBoxItemSize->{"Columns" -> {{Automatic}}, "Rows" -> {{Automatic}}}],
    "Grid"], ",", 
   TagBox[GridBox[{
      {
       TagBox[
        TagBox[GridBox[{
           {"\<\"India\"\>"},
           {"\<\"2019-12-31 to 2020-11-25\"\>"},
           {
            TemplateBox[{", ", "\", \"", 
              RowBox[{
                FractionBox[
                 InterpretationBox[
                  StyleBox["\"1\"", ShowStringCharacters -> False], 1, 
                  Editable -> False], 
                 RowBox[{"d", "+", "m"}]], "\[Rule]", 
                InterpretationBox[
                 StyleBox["\"0.129\"", ShowStringCharacters -> False], 
                 0.12871074356664602`, AutoDelete -> True]}], 
              RowBox[{
                FractionBox["d", 
                 RowBox[{"d", "+", "m"}]], "\[Rule]", 
                InterpretationBox[
                 StyleBox["\"0.014\"", ShowStringCharacters -> False], 
                 0.013611896391111055`, AutoDelete -> True]}], 
              RowBox[{
                FractionBox[
                 RowBox[{"r", "[", 
                   InterpretationBox[
                    StyleBox["\"0\"", ShowStringCharacters -> False], 0, 
                    Editable -> False], "]"}], 
                 RowBox[{"d", "+", "m"}]], "\[Rule]", 
                InterpretationBox[
                 StyleBox["\"1.007\"", ShowStringCharacters -> False], 
                 1.007016590761008, AutoDelete -> True]}], 
              RowBox[{
                RowBox[{
                  InterpretationBox[
                   StyleBox["\"1\"", ShowStringCharacters -> False], 1, 
                   Editable -> False], "-", 
                  FractionBox[
                   RowBox[{"d", "+", "m"}], 
                   RowBox[{"r", "[", 
                    InterpretationBox[
                    StyleBox["\"0\"", ShowStringCharacters -> False], 0, 
                    Editable -> False], "]"}]]}], "\[Rule]", 
                InterpretationBox[
                 StyleBox["\"0.007\"", ShowStringCharacters -> False], 
                 0.006967701252772018, AutoDelete -> True]}], 
              RowBox[{"b", "\[Rule]", 
                InterpretationBox[
                 StyleBox["\"1.000\"", ShowStringCharacters -> False], 
                 0.999989230530265, AutoDelete -> True]}], 
              RowBox[{"population", "\[Rule]", 
                InterpretationBox[
                 StyleBox["\"1366417756\"", ShowStringCharacters -> False], 
                 1366417756, Editable -> False]}], 
              RowBox[{"popweight", "\[Rule]", 
                InterpretationBox[
                 StyleBox["\"0.178\"", ShowStringCharacters -> False], 
                 0.17814526843853534`, AutoDelete -> True]}], 
              RowBox[{"totinfections", "\[Rule]", 
                InterpretationBox[
                 StyleBox[
                  RowBox[{"\"9.222\"", "\[Times]", 
                    SuperscriptBox["10", "\"6\""]}], ShowStringCharacters -> 
                  False], 9.222216*^6, AutoDelete -> True]}], 
              RowBox[{"infweight", "\[Rule]", 
                InterpretationBox[
                 StyleBox["\"0.154\"", ShowStringCharacters -> False], 
                 0.15401193960368356`, AutoDelete -> True]}]},
             "RowWithSeparators"]},
           {
            TemplateBox[{", ", "\", \"", 
              RowBox[{"k", "\[Rule]", 
                FractionBox[
                 InterpretationBox[
                  StyleBox["\"1\"", ShowStringCharacters -> False], 1, 
                  Editable -> False], 
                 InterpretationBox[
                  StyleBox["\"10\"", ShowStringCharacters -> False], 10, 
                  Editable -> False]]}], 
              RowBox[{"\[Gamma]", "\[Rule]", 
                InterpretationBox[
                 StyleBox["\"1000\"", ShowStringCharacters -> False], 1000, 
                 Editable -> False]}], 
              RowBox[{"addedconstraints", "\[Rule]", 
                RowBox[{"{", 
                  RowBox[{
                    InterpretationBox[
                    StyleBox["\"1\"", ShowStringCharacters -> False], 1, 
                    Editable -> False], "\[GreaterEqual]", "b", 
                    "\[GreaterEqual]", 
                    InterpretationBox[
                    StyleBox["\"0.050\"", ShowStringCharacters -> False], 
                    0.05, AutoDelete -> True]}], "}"}]}], 
              RowBox[{"supportwidth", "\[Rule]", 
                InterpretationBox[
                 StyleBox["\"3\"", ShowStringCharacters -> False], 3, 
                 Editable -> False]}], 
              RowBox[{"M", "\[Rule]", 
                InterpretationBox[
                 StyleBox["\"3\"", ShowStringCharacters -> False], 3, 
                 Editable -> False]}]},
             "RowWithSeparators"]},
           {"\<\"\"\>"}
          },
          DefaultBaseStyle->"Column",
          GridBoxAlignment->{"Columns" -> {{Center}}},
          
          GridBoxItemSize->{
           "Columns" -> {{Automatic}}, "Rows" -> {{Automatic}}}],
         "Column"],
        NumberForm[#, {12, 3}]& ], "\[SpanFromLeft]"},
      {
       TemplateBox[{
         GraphicsBox[{{}, 
           GraphicsComplexBox[CompressedData["
1:eJzsvXdYU1239hsEC6IUC1Yg9oIFFUVB5UYUBUFAek/onTR7iw2xgr1rFHtv
iIIl2BUUrFgxNhQbIPZ63G/GTF6Ss89+9/s9z3fOPp/8w3VfY4051lwrWSvr
N8Yas1V4ysioGhwOZ0V9Duc//iv/Kuw51f9QXdbR0MYaupGGbqqhW2poroZu
raHbauj2Grqjhu6sobto6G4a2kpD99DQPTV0Lw1traF7a+g+GtpGQ/fV0P00
tK2GttPQ/TX0AA09UEPbo3O/p3N82+kPVGpUt0s1NMeh+vZSBw37IA37IA27
o8b4GpozWMOuoTlDNOwamuOkYdfQnKEadg3NGaZh19AcZw27hua4aNg1NGe4
hl1Dc1w17Bqa46Zh19CcERp2Dc1x17BraI4Hnb9myvMHD43z6QG35xOn7HT2
VGq5hp3jqeHviYedLV9w7rcmf09Ihq7tuivZnvyZvSf5j4Sp/o1etxqMJP+R
1ceTMt2P/Eei5oFZR3dy+pC/V/V48KLtA8if2QeRvxf5+5K/N0TJdzx8k73J
35v2N4z8vXFy76IuHycIyd8b7bpyRx3mjSF/H/j90tv56lok+fsgdV3Z1lvS
BPL3wV3zmGu8JszfBz9Ep+PzxiSRvy/m7th9fPSQSeTvS+NJyN+Xjo+I/H3R
Y+y2O9gzlfz9YO2ZeHjZnonk74eE7o1rJD5bTf5+mHG2Xb5UmkH+fmj+rI6p
94y15O+Pg5F1LyR0W07+/thXNfnqDL0N5O+P1Pzat4rCF5K/Pzpc8F+S8m0j
+QfA5dBEJ/7MVeQfgDstPhb03SIj/wCc7/K476T47eQfgBNN8htEjdxC/oEQ
xH4aUmteJvkHYlV0XtMXx3aTfyB0m7ivehe1g/wDsezdmZZ3Wm0l/yDYlDe+
NyZnG/kHYWToS+ljH9LSIPTv+Nm8AX8f+QfhjnsDCEwOkn8wTs+4eLFPJNkR
jA229yfY/SQtDcYNxxGdi1z3k38wdLZbb++1+xD5hyBi8vZpu+eSHSGYO2hU
ce2UI+Qfgk8ZuyZVtWH+IVh44OlinXcHyD8U4s3RF7Ncssk/FO/f1Qho0DSL
/EPRyr+seNRYGk8eiqnnHGomdzhG/mEovdrBLNBOTv5hOHXyydSd/ifJPwzJ
l0+0d6s8T/5huJAx/+GtjqfIn4cqfW791PtnlZrLQ9HGXpzzhWdoPB58vi/e
fJpPmsfD98M/Xbubk5byUK8kd7HNg4tKLePB1T0rqjn3HMXjQZQWU/ddJo2v
+K03fjg9/w7ZOXyYxbWdujLwAsXn44U4dKpHGGnwEXDC9srmtVcoPh83OskF
1k2KKD4fDyyHtn47jewyPmbl7f/Zud9Vis/H4IbO21fYkFbwMaHFkYxfe69R
/HB0kwu+nU68QfHD0bSPwc30s6QRjsK9X+8vib9J8cMx3n5NKwcjskvD8e5h
gPD9qusUPxwLC0RuazuQXR6OAItRKcUvb1H8cDRc7zSti+g2xY/A197ez02O
3qH4EUgffuH5lFOkEYHIhs3q3mpEmheB/EHf2532v0fxI/D64MC6HdPvU/wI
mD9a4vyzfwnFj0BJq0qXYQGkFRF4f8RshMtq0pxIzL6ycMSRTaS5kTC2jPhy
fytpROLyxK+ZLltI8yLhYJczrnwPaWkkvk7kFG4tUlD8SDR/dXX306WPKH4k
9jY4MrpqxGOKHwmdWM+AblvJzolC7Ije1i3CyJ8bhc7z/dxzikkjClMb1y35
eeYJxY/CLKNgy593nlL8KDzzensscmgpxY/C8q+K+je2Pqf4UUi1C95te5Ls
iii8dCnU6/+KNCcah5NCbj+Z+oLiR2PH+Yj4I5/LKH40ApIs1uyY+5LiR8O2
y8zQDuNeU/xoLFmR4tZu/luK/1un/pgx48Ebih8NmLx/EJJE2yuiERXcdPgt
GWlODNJXihp5RdD23BiUb7g8PqVuBcWPwcIlF/ix4yopfgziJyTevGFSRfFj
UH9QjO3C1e8ofgx6Jjz6LmpI28tjsP9j+a1do0grYmBRVXv4rCbkz4lF/UiT
Zx383lP8WJhx22HlFdKIxdrsB9Pzv3yg+LHI6dSme2itjxQ/FuefPP40sYTs
slicbBEwN3wp2eWx0NGdbf/L9AvFj0VQtO2lLte/Uvw4fBsy72Lts6S5cajf
ucvdsLs/KH4c5uc9NVtU8xfFj8Oel4OtC6Z+p/hx2Psmq9/7d6RlcXDo8MHv
6Rwd5XOMPA65T5ZUzXxVQ6kVcZjAjZh47QxpTjzan+82/NxO0tx4BBROT53Z
UVepEY+mNb0W7nIjOy8evSe0z+q/lrQ0HtNNZtvd/EXby+LxxHlyvyata1L8
eMxp1Or02JekFfFo3nNOz2gOaU4CIvfNNbL10qP4CUgZfW/p9s8sfgI2TKqV
drId2XkJwPTpNwJXkL80AZJdUUPv/axN8RNgsowzLG0NaXkC0gJmZm3NqkPx
E/Bkasd2rkVk5ySiXVW3yzUWsviJCOj8Ib19JNmRiKRPY17XzdKn+Im4VrrE
8sIZGk+aiBZTQ7c9riAtS0SnrratQoNJyxPxfPjDDQPsa1H8RJy/cSPUih0f
ThL6fGr7cd0p2p6bhIW+PiUbj9al+EngDxI8W5RCmpcEg/e5N24Wkpb+tg/O
3mCykLQsCcYrI8fcT2fz/739bl0P7yjSiiSUJ99t8uU0zYeTjJu9uueuNKlP
8ZOR5OQaPmszaSRjyeRHi2f7keYlw4a/P5nX15DiJ8POeYbZKwvSsmTwhw1p
bnSD9keejPo9zKftNya7Ihm57VqeONHEmOKnwKn/z2R8NaL4KXi3bnSr8iVk
RwqafOIn9I4wofgpKGlkfnVBAmlpCmZcPKmIM6X9k6XA68z9Jzm9yS5PwcnB
KUY3QxpQ/BSMlwUvfDGTNEeA/fWb899nkzYWwCp1XqenzUlzBUj1Mrv/aDuN
ZyXAyQar/Fs2YvsngPWT2wW9XcjuIYD5uwc6JefJnydASZeoKzunkBYIUJzX
vLvRC7b/Aszvzrvc4gzpjN/jW/B7v9xD48sEcCn1/NGssJ5S7xNg/aSa7sXs
eMkFuNbffdeOFbR9kQAZs+0ShkwjrRDgZ9CqZuE80hUCeB9/aRf3ix1/Ibxf
cjfZzqLxjIUoPdgkbVdjA5q/EAt3tfguUND5sxLCr132L/1tbP5CnM7pu+y2
I/l7CJHpGpO9ejJtzxPCP3NaPq8pnR+BEMVc2ZQ2GTQfqRAhzXJKa0yjz2eG
EBOvbh3XeDPFlwnxNn/Rg6ataLx9QvwYuPXT7HpklwtxMaDZ3T5mNF6REAPM
9zz1m0NaIURUi97filbR571CiIEzj+fU7M++fyI0m7il1C6Uvn/GIkzZ0N5n
71fanitCg7W/zu72ILuVCDcuW+XeLGHXh986v+yn73HSHiLo7uvVIYBP4/NE
6Lh7d8zPKroeC0Ro5FoZl3qMrjdSETw759kUJ9L2GSK0/ZXP63Cf7DIReq9v
0nLkeNL7RCixE8d8tqPro/y3/9VlLw+NpPGLRCjs9yBp1fdvdL8RYdJrr4fJ
xRyavwjn9qyxW9OG/DlipB+9GDVlB13PjcW4tMDri+VMdj8QI2J2p8zveqSt
xPC4s7nm/UCKBzFmXirr1DCa7lceYiR6t21sf5LsPDEadbtp88aR4gnEaJcX
YOoylN0/xOgfaTV98EiyZ4hh3zN2Y1gq+cvEiBZcq1OyhvQ+MarW76o9w4bi
ycWITJ48eu4Pml+RGF3Xrqk9g8/ud2JMfbhlz7C+5F8hxo6GuQNatSPNkaBh
jyF6XefQ/dVYgpcjX33oI/xE92MJxo6TVnH5dD+3kqC0bHx2+EZ2f5bgUa2h
ficn0ngeEuw2OPr58io2fwkOltet2f04O/+/dVnvogP+pKUSjP8ubHz8Oe1/
hgQ2zvFCx7Y0vkyCxl9Weypqsf2tsN8zw3dl33UD6PcDByvL5XlCM+ILnDro
I85eoucP0sYofVOyf6KlA+lGaHPXoXiTPvEATlMk9x82vHYV0y0xx9l7ZO8X
jqS5qHiUNft82WDSrVFX4Tk09PMQ0m0RN2jgzw2NhpJuD4faK7Y52g8j3RFN
Vtzr82OsM+nO+PGqXs1Fp1xId0HbRjq+hS1dSXfDtGyLm/PS3EhbIcvis/nu
Wu6ke2C5YGZHI1cP0j1RQ7Tc44058RlOL0x2nzJZ8p1pa+iHKG53e0Z8hdMb
WXqZC3bf8SLdB0M/mFvPvkv8g2ODtJOD24W/8CHdF8F1jd4odP1I98PTNbMO
HO7qT9oWA87t27k2mngLxw6x3G3LAvYGku6Pwx7B/Y7UCSY9AH37Wr9YKA4h
PRD3dAwaXaoIJW2PYYXvy7eCRxo4d2pUmFFDPv3eA7yrePMtKkhzHFBRvGVq
xO1wsjtg+Zjn4qSCCLIPws9c067FBcRnpIMgrRImD7obRXZHTO9rGBrwIZrs
jujyyPnLFfNYsg/GOefk+WF+cWQfjGU3rva5uj6e7EMgmFUQ/f4z4z1DUGB5
Q7ApgvEdJ5yzamJxQZFMdifkKcZ02N5XQPahGDjkrEsrA+JD0qHQcUj/OPIF
ac4wVPrNycovIv4jHYZoa/kU7lkx2Z1RWdLW4u1ZxoucsWVqn5V3ro8iuwvO
77mzNqN8NNldoLdh07eLzcaSfTh2iguaOXmNI/twNCh/PqZwzXiyu0LX81gv
u08TyO4K4RznpXERxKs4bvhU5rrB6fFksrvh4Op+AVG2UrKPQHm93Hk/6hOv
ko7AI9ue4aNeM37ljqeOu0eH3JpGdnfcXDn+hVvBdLJ7wNY1/nDplRl0vfHA
hLFObYpKZtL2Hsi7e8Qs93sqXQ89kHb0zi5+pzTy9/z9+2oXf1bUbPL3xE2v
E5e/7J9D/r/te3m/Mozmkb8nWuaV6VpNmU/+I9FbOE1wVied/Edilk6NL+1c
iadJR2LB8GGiZ60YHxsJi667xu2ssYj8vfC2shdPv5w0vODVLP3S8ueLyd8L
674tNfz0egn5eyF7+/hlhb+Wkr83Vjh6OF/jMj7nDTtLm69HPFaQvzdaeywq
ccpYSf7e2DWnloGzgngcxweDU3d+Xuawhvx9cGbmW5OGWcT/pD7ImmjruNNu
Pfn7YMSPDxe6JBC/4/jCb7ljaANH4oHwxbbNtVKM2xP/k/riYYM1dY80In4n
90WMod3KDUabyN8Pln3kvZKabCZ/P2xXtNc53YX4n9QPLbzS13l5EM+T+6Hp
iv5Lb08jfsfx//18m3Op0Vnih/CH/Nwi3ZtNdpK/P6yWWEsqJuwif3/s3VIv
yfkd8UNOAFaE9/14ecJe8g/AAc4En2PzGN8LQP/MkpMdoxmfC8CsscN8sl0Y
nwvET69ju7/aEi9EIDKOGFTNsyH+Jw3EHLfC+UYOxOvkgei0vUHzzv6HyT8I
OWZBRmmTGN8LguW7Zl439jM+GISiV1kND344Sv5BeGyjl3HMOZf8gxEUtKly
7B7ifQjGsBbOD4LbniD/YOw7P8zl3E7iffJgWIxMOzJxI/FATgh+hGZUGI7N
I/8QGOXbmK3zJf4nDcGGN8cE5gNPk38IJj9zOSXuRnyPE4rWNik/hB2I3yEU
vCHtNpR0JH4nDUXi+ZYQ92R8MRTxt5e9VDgSv+OEIbFv27c3gokPIgy5efU+
/5x4ifzDsHFDj7NNN+WTfxjSpnm1Lr9aQP48ZER66yTWIr7H5eFx5Omtqx0K
aTweVo26WVTsQDyQx4ORzCJCWsr4IA9vblU+q51O/E/GA7oWx5+yI/4n5+HH
YXtz0zekFTxkL8rtMC6TeB6Hj/or7E6mhDE+yMcGS9Pw2a2IB4KPT8Kc58Ev
GR/kI332M/uZOcT7pHxU5Nparl9UTPH5mDq3PNNJTPxPzgdnws7PJiHE9xR8
XJ1oPnCex12KH464DU8udxtBvI8bjqnWsmOBvsT7EI5HvWNGe8Y9oPjhmJjv
tLjrLMbnwlEgKr97b+9Dih8O3wU5GXOExNfk4ai8POdTV2PicYpwfBr4PG/y
QcbnIvDLZ//5ukHE77gRCEk6aDi8FvE4RGD5MevYTYcYn4tAkwDO7bgoxuci
cLfQ2v9hk2cUPwKKVMVx5JOWR6BP2GfTgsmMz0UgtTD0aH4P4necSPgY3XZc
94Q0NxLmuue35CwmXodI9N7/QnzQgXgdLxLD3tS1GPyGtDQSzX3MZgQuI34n
i8TtLmf6th3wiuJHQmfa98cNH5NWRKJrv/6et2YyPheF2s3WpfXrxPhcFKyb
Hr7U8DJpRMHsyajZnUXE/3hRaNe9yw7TZuUUPwpZm2qH258iLYtC5bESz7d9
iO/Jo+B4nt+Zs4C0Igr7Sso+upeS5kTjkuvVuzftid9xo7HWIPvNvFWkEY3R
yZtaTv/I+GA0thRM/VziRTxQGo2dFaeTHx1gfDAatYreW5Q2JP4nj8b18K8P
I8eQVkQjpOMMScUDxgdj0OtY3ADbYYwPxsDPdv5j02zGB2NQ/Py9bIwl44Mx
qFwq+R67hbQ0BmbjLTtwO9HzgywGa5ald9fNYnwwBk73zxvNGk7PG4oYjNna
87HRW9KcWNTsFzvh+trPFD8WJ9JSXp4IIp6IWAiulowL6Uj8kBcL19x7iWd0
6flPGou9H9fJx78hLYvFuPuTWwU8JV4oj4XToLpNJpXS84YiFkuuD8gdUfmT
4sfBhXc4/zKHnk+4cVgZ0mHlg9mkEYc65ltuXTFhzztxWOrIGyJYxp5v4tDr
k8mejMb0PCaLQ+WQloZW82uo+KRVmkuvsm9qPjm/WXmxhM+eT+NxLzO7xpIT
uio+OWfIsAnXGump+KTh5ufLOkYzPhiPFk/NrdYdYs/X8ej7knfwu05NFZ+8
NjtkWra7mk/2rHGr/rN1aj65t+H7WXYVaj5Z18LUsPbgWio+icrSvKaraqn4
pL7lo4YbK2up+ORiaxe+rXNtFZ80lJVOarRezSdHjf3i7FWp5pPtHjYIDRio
5pMl72vt/jajjopPtpY8Wj2b8UZuIla4D+bLv9dR8cnOyze7Temq5pOGHhyD
6776Kj55izPmi+M4fRWfnHun5OjnpfoqPtnQOTx2yR59FZ/cmho36/EZxgeT
sK9ByKrZdxkPSYJL8czHOpX6Kj555dR1/NRX88nG19e7Tu6g5pMPyro5bBuu
5pPFr2aOSBrL+GASVvm77W2wt66KT140WHD8SnldFZ8sTJVf/9CP8ahknGiY
0+XAPAMVn5TPXBOX8dxAxScXWE4/meXC+FIyivZlzVl/uJ6KTz4rPtB1jWV9
FZ8s7L+1s9X2+io+KclP3LWoq6GKT943Xdbf5rChik+mGzxz6w4jFZ888bLv
PsEFIxWfnDBm8YCP7YxVfDJCYmVyPILxvBSYNTo74NpqYxWfrPKZmxRQwHhd
ClKH92+3sYrxOQE63TqaPM/YRMUnS5uuL81pbaLikwvuWF4f01nNJ/OiGnwJ
7Gii4pN98p8f+9VSzSflr5stel6H8VQBWpXeeHX7tbGKT56bdmBX/Uts/wW4
Omiq7rCNxio+2XrjKdddY9R80tS77Ut3V2MVn2xzJDThVCs2PwHC3xaGSiqN
VHzyW9JSj4kbjVR88l66bcu3PkYqPtl/UYJ7UV0jFZ80XrytSR25oYpPNiye
qRsoYedDiCtDpi7Xaa/mk459MGD5NcavhWg0ZOrA0LH1VXxym8XFY98YL+YJ
sbd95RnnvfVUfPLH4zPPcwep+eTos7x+C64ZqPikTurk8Q5haj75ZOnhOzNf
1FXxycxniqLbSezzLcRKRdv9dcr1VXzS/VHvZL9E9n0TQtiA0zihtI6KT87g
xU6oyXgkR4RHIyalTb5eW8Un40f0WDTeqbaKT4aa7rjkdLiWik+2OKfjIGzN
rk8i7MjuXx45t6aKTzbMrCha/Y5dL0U4Vmq7YFygnopPrp3VccPSs7oqPuko
yjsZ34fxud/ju3dKit7Lrue/x4/v1KKsZw0Vnzyyap6k/WmWfxKhefx675d8
NZ98VlR4ycOYtEKE2CnRd+dfUfPJmwnjD5Su5qj45J0LV8SPRnNUfLLJp9ey
aSHsfiTGLcvIcRPdOCo+mbnYyHXYYHZ/EuPqK6d6ve1Je4gx4bTV45l2HBWf
1Gk1JTuzD0fFJ9dWRW+XdOOo+GStq73vH2zF+JwYA6ySXesYc1R80m9Gn9dX
q4gf7hNj0iTZxzw5abkYV/S6BWXMJl0kxkzJJV9jT9L/wSc3cx6bNCddIcYi
49IZDs/Z/VeCTl+qbj/KIW0sQcvvH/omLSPNlWDqlEZve44nbSXBcWm9Zx2i
SEOClc4Nlrb1Ie0hQfKiAY/mDiXNk+D8c0mFiS1pgQSunZ62cbIkLZXA0Hzl
6pPNSWdIsNmmSl9Qh7RMgsTPrmtD3tPvhz/1kxr6/3/1k9X1f10/Wd2uXT9Z
3a6h/9RPatj/v1c/WU1CQ0s1tFxDczw1/DW0VEPLNTRnpIb/SI36TQ0t19ie
46Xh76Xhr2GXa2iOd/Xt4a2x/xpa7l29XpPjo1E/6qPhz+ydaP81NMdXw9+3
en2p1FfD31cjvp9G/agfln/o3VpnMeVzpH7Vx5P7Va8n5fjDXY5gHZf+5O+v
UX/qT/Wk3cnfn+pDg8g/AMcnLqramU35IASgKtDOfupb5h9QvR5VzrZn+ZXA
6uMhEPwm829ZBlN+RhqIx7rlZ3zvU75FHoimj5cbd2nI8i9BGvW3QYj19Wxn
+ozyL9Ig2GVY1ZxqQ/kgeRDNl+VzgvFt5a/5CWMo/4JgbHedtsZyM+VfpMFY
b/1V8KoFjScP1ogfgrJBBxs6RFH+BSE4k+s7aBmYfwgdbxpfHkLzY/mZUKp/
TST/UNx+Fb3S1IvyM1INuzyU6mMpX8MJg8kPI/M+IygfgzCaH20vDcPc4vxX
gg6Uj5CHYci2I1Z5cpY/4VWvD+bywNlyOtOgP+VjwENSeGO7w9spf8Pj0eeD
5Vt4GFmFpcMNKZ8j42nUC/MwMZU/cdknqjdW8Gh+LD/Dp+NN/ly+Rnw+fZ7J
n8eH2dug9gXFLF/Drz6ejE+fJ8r3yPn0eaT9VfDp/LH8Tzi6D9km+1hG/txw
bGk2LeKRgtUjh+PckuYWr0HxeOHV65Wl4fg4325s/gHKF8nC6Xiw4x2ORrrv
OqZaUb5IEY4u9ueWbqlN+RtOBJoZHR7Y/gPlj7gRCDa4KJ+7nPJBiMD8B7s/
yvUpf8SLwChJbtAWD5Y/ioDRJaNnr2ZTfkgWgY88M5erRTS+PILmQ/khRQRM
72fVvG9FmhNJx5vG50biw5xLokwHyg8hEm45oZ77Y+ZS/Ejcb3W7OC2N8kXS
SPSZkViuEFE+SBZJ86F8kTwSIofc1sHzFlD8SCw65lUS/ZryUZwo+nzR9two
uDxaJQmKYfGjqtd/86JQ0iHn8e142l4aBe8CPdEGQxpfFoW9QdnZVXcp/ySP
ws52TuOmbmbxo/BqSNtmcbeWUfxo7BwZuXXCLMpfcaMhTIgd3u0HzQfR9P2l
eLxonM/r61bamraXRlfff5nGePJorP6Z1nNcKeW7FNF0/lh+LAaeFYXpbday
+ccgoObzLLsssiMGwoEuZtYt1lH8GIiFLr6TH7L4MWjbeW/KgnKajywGRXfk
Y9vvonybPAZhjVpe1X1FWhGDOrl3L7bxJs2JxTu/S/0CJlH+jRuLmavHbtxj
RPX3iMX1hxunj15A+8+LxYkpul+ud2T1+bH4lvgoTLiU8nOyWGy3iEzucZry
c/JYBK7dU1hQQvk4RSxG1Zs+ymY8y8/FQVbXbViznZTv48ZBb2jJ5UZHyY44
zNna/8iIGzQ+Lw4Bty/McrhO+T5pHGpxN+6IP0r5NFkc3N+EzvlmSfk9eRwG
2XS1vbuMtCIOQTKLm+/dKR/Iiaf3A0hz4zHt1KGz/kYsfjydf/LnxcPRdp19
jTqUL5TGY5J5p2UdWpGWxWOLk2zhvVMsfjzWrenpF/iO8omKeNT1bVh2/y17
/yABN8bEr619hPy5CSiWHt89xYDlGxMwZvza6I89Kd/IS8DoMV34V/LILk1A
Y2G95kPKyP4f9ZNRw/Q2tyW7PKH6+wWKBKxfnxk8LYLsnESkK8y/vxhP+8dN
rP5+AhKr+/MSsepbk66eo9j7CYn0/gVtL0tEWr/W59NbsHxoIp73v1qnchrF
UyTS9Yneh+AkYY693rWHP2h7bhIUS29cX96GvQ+RhDyz3WZZ1mTnJdH9luVf
k+j7RvsvS6L3T0jLk2Ce2gYhOhRPkYSWUofe9S0oH8tJRo1GJUsuvSfNTcav
+t9nj2/A8rXJeD1sqfnCoSx+MnqX9SrqcJu0NBlh20XPEjPpfMqSsfccL3NO
a/o8ypPR78OnZ+fX0HiKZLrfsPmnIL93b+cPx0lzUyC5X+XQuANppOCI4MoD
gyp2/FMAva46GddY/jgFA3WOfYvhs89/CpJ6f6p37DzLJ6dg8vsJST77KJ+s
SIFBl2h53cksvyyA1bBmW8yDyN9YQL8vSHMFKH7xYfHbR7T/VgLoTvs8c/Zu
lo8WoMfwOTudCmh7DwF9Xyk+T4C1iZlt+q7fo9QCgcb+C9D4zmDOoZOkMwS4
0N1r4OZ7FE8mwCLPHe8KN9Hx2Ceo/n2XC3CgYNCeu3oUr0hQ/XgqBDg5TfLz
20ravkIAjklS+sbp7PwL6X5N3z9jIa4Ojo88XkXjcYV4e3ivkQeHjpeVEK3m
1Ry++wk7P0Lslk9eYQvSHkKMk04ROjVmnxch4vK+Gu9m9QICIV3f2fdXCIO8
YzfEfej8Zgirf75kQrqek94nxH7+ylOOx2k8uRD2K6c3/jKHdJGQfi+w683v
+AGnOg/0petbhRDyA7o9zd+w65+Ifr/Q9c74t/78NCL8K+0fV4Qcg9o/zsyn
8axE2JmzZv7LEPb9EGGzqUno0RS6PnuINK7XItR2k9+OXE3xBCJYjbK50XQA
ez9LhJkXlhVtq6T4GSL6fUDXd5kIaZvyD7SPoPH2iej3ILu/iej3JekiEX1f
2P1WhKNi+ye9Iun+ViHC/fdHty/YQvcvjrj6/c5YTOePxuOK6fc6jWclRlb8
62u5xqQhRoRZyqMJA2l8DzG9b0jz44kR46WweCum+QnESOyZWnuJL81HKkZc
l03fHSUUP0NjfJmY3vej+/s+Mf3+ZvUyYsR26vWphS75F4nR4Hr4h4gHdD9V
iOn3IZu/GC/sBxk2e89+f0iwsJRTu18IaWMJWrW9HDmwPsXjSuj6R8fDSgKP
0/v5nXJZPY6Efg+z8y/B5+hf3q0O0v7wJKjwfNFNfzXNRyBB/fPrHp5uSvsj
lVQ/nxkSHIqZcHnxevb7pMK+uX5JYvbGOwOUmoOssBbRcW/vkq4D79jn5SUu
90kbY/bKgNcVRx6QboSLnT70mt7vIemmaP9Md9GpaAXplng2olvzL7aPSHMx
+p2XS1mzx6RbQ36jbpmZ3hPSbRFTkXWq41em2+N0aouamd+fku4ImwMn13et
V0q6M6LfDtku7PScdBe0tuVe4vq8IN0NV2S3dn1ILyNthfZRfSSH7r4k3QO3
Dx6zsezzmnRPTDy6NLVn5hvSvTC654LK3a3LSVtj2OyuI84FVpDujVmBHq8i
u1WS7oP5S5eUHK73jrQNZMUPK50+Mt0XUbWa6G19VUW6H76Vp8QI3rwnbYuL
U+4NHvz9A2k7KOpf0yto+ol0f6T7FB4/6viZ9AAICwq3XZj0hfRAiKLarTl+
/itpe9zAz3kxrb+TBuqHfm8iW/BDqaVAqOkgE9f6v8jugFFnuxrucefQ58cB
QV79tpS21qHPyyBY15aV3uDUIPsg3Li9/JLeS9IcR6QfXpWh/1CX7I543DjO
bLJCj+yDsbU4JrJmeU2yD4bX+XU3XQxqk30IXtusv1qjTx2yD8GOlDVtXqWw
94md0G2TzrT8o3XJ7gTjftcbj25Uj+xDEX2ss/4FaX2yD4XdSXOzHb8MyT4M
9umHMus4G5N9GJoXGu2a0tKE7M4wKi+7nveVtNQZF/36Pg952oDsLrj2cGmP
l3cakt0Fv/ZXPta734jsw5Eu447zftWY7MPhc3ZSt7Q6TcjuCtMv55P8rZuS
3RVd0+OHz0ohPsVxw4FfPL1HOc3J7oa0ktJp/Zu0JPsIpN/pUDZhphnZR2DK
jvat59eyILs7Ykzn9s9y45LdHR0PHlg9v3Ursnvg0dAnbQNrMJ7lgU+9HEbv
esPex/ZAT/+cvWbP2tD1zwOz3hpcHVHWlvw9UTLIsGXZ13bk74l3kUkT1jXv
QP6e+H7A+m0n547k74lUnYzP7rMYjxuJEw5WzR/e7Ez+I5F78YzLvt5dyH8k
nh/gTtq6tSv5j0TXzJmdDnUhPsbxwoZIYfmLcCvy90LO2ANJerY9yN8LXuv0
/WxaMh7nhd0WA4QN6/Yif28c67b9bg89a/L3hviIW3wvg97k742MNvVM8yzo
/XG5NybP3RA6b5AN+fvgw0D5KXdJX/L3QVTz2H6FWfT+udQHDaYO3Xu7th35
+0DvRdPZgxOI/3F8McfrfrePCqpPhy+6cE+tvB9H9elSX7xpOUU0bjrVp8t9
cdJ+m0gWzOrT/TA1JEHxBsQX4YcNfZ8MrbKienSpHyo/K1Kdu1I9utwPH1Zf
sl7Yh9Wj+2OFabMaYjcn8vfHmdffOspEjGf6Q7p+0fNrW6g+Xe6PspkOzQpf
svr0APSqsTYr3H44+Qfgu6Px4ujNVJ8uDcD6baMMT5qNIP8AnEnm3wnezurT
AzEpp97NdZuoPh2BmOs21bbPFKpHlwai+9M9Uk4U8UZ5IMqzc7um+7J69CAY
PY9ePcabvY8fhOGT7vm5hxF/lAZh6by9+7eMoff35UEY1UlgoLeO1acHwyh9
c0fFNeKfCMYT+eb2mabES6XB+N752NENccRL5cFoY91rcvMCxjND0LTP3pBe
A6keHSFofWXR6E8nWT+AEPi9TH+3YxvjmSHQiV6yyngcq0cPha3FnKranoyH
hiJC0Co2zIrxzFAovr3YeNeU6tHloThVz5vfW4/Vo4chbqiOoMNn0gjDsKf5
N+Lesfr0MPT0Tg49/i6G/MPwk/ve4d1nxkN5kA9aNL5Sj/gnl4c8zsjFeabE
O8HD3uE5HrO7Ed/k8XCnFOsXulK9upSHpWNDOjkJqV5dxsP06MnOvdemULzf
269tsT81lnipgofPg6zmFtRi9ep83EytZVyynfFQPjYPqMW3GUn8E3y0+nI7
NohDvJLHx9nCZ0+LDpGW8vF81YxYroD4pYyPN62nRF7rSfXscj4U8gnv43+Q
VvBRf2Nqh6giqm/nhGP9Lo+RXXcR7+SGo8rg3bgWC4nXIhzTW8U9SJxCPJMX
jrf3hx4YMIb4pTQcGzcZ6k4fS/xTFo6dT/xf6E0nXikPR0zzfU2DlxH/VIRj
wmnbue/2E9/kRKC75+jatW5OofgR+PS4zg+/KcQ3EYHHafp1qkyJZ/Ii8C79
Xt+T+1h9fAQa5RVea+ZKPFMWgUkx12/5vSAtj8DxVo6GhTOIj/5HveR9O85D
LvFHTiT2hQ4I/5yr5pFnZvV7LvMh3olIrGrQ8KzkDWleJJqPu3K153TipdJI
XGlY0vuM6SyKH4n308MvDNtGWh6JDN7BNLO+VF+viISo4P2rG+dYvX0UltQv
a9/Kh3gqNwqG47p5nnjC6u+j0Cmrk0+ImPgqLwqrLWv/SNMjPiqNwqzhlzfI
lpOWReGGbRfenS6sPj8KbcI3hTidYTw2Cu57Zlg8DGH1+tFICu15cekX0txo
hNpOOR2ynPglopE47dYdZxvip7xouB2T+Cy/Q1oajYV1RxzytydeKovGL/HB
nSsWs/4Z0Rg7JeFbRRlpRTQMBI86lQwinsuJQWHH/N0f15HmxqBrflBaxU/S
iEH57rF6qyMYD42B/YmHB+9dZjw2Bk0qQ74eHch4cAzuXpdvTMgmLY9ByYJU
Y5t+xC8VMXhtuna431nSnFigebM6j4PpeYQbixGfMsfsY88/iAVvSJ17w/aT
5sUismpWl8vJ9LwgjcWvny29n/dlz0+xMHPbZrzTkD0vxeL5+3tn096SVsTi
3t57391vsfcN4tAjf0CbIafp+YUbhyY+bzsMPsCed+Jg49lgxeX1xDd5cUjo
WXDWOI34rDQO5+Pn7uoVw55f43B719l3l1vS85/8t/1DwkC3yYyHxuHV/Idd
c4sZD43Hr77rrm7tpOaRHrUWJ4aOYu8vxKNRLVP+4mPs+TIeDZ5es2qgw95n
iIf3wi5PRYMZj4rHoviZMbppah6pH336vbyA8dB43Nk+/YtPQ+IfnASs2Hev
yiRYzSNtPJ3fP9jC+psk4PglS92mVaR5CeA1fiVaZE98QJqA17Ldk07MYTwu
AbNSr3b4qOJxCZhScmXNGVPGAxPgmhqxtImPmkce6Bm8eeh8xh8SYROKy6Yn
GQ9NhE/TIQciX5LmJcItQmje3YjxwET0srOS3+3KeGgiJl260yRgKOMlifi8
avE0kxDSikQYdTcyWiFg/VySMGuMYl/EdNLcJGzNr/EtaxlpJMFli+cxzi7G
Y5Mg8b1e9/sZNY+82thh3NwnLH4SOC+q8oT6jIcmwTdgcMULG9KKJOS5eif3
T2H9YJJRz2HYqgd7GA9NhshSx7rOR8ZjkyFO/HVjyGDGA5Oxy/pr850rGY/9
bW/h4rbtI2lZMmQlM+8vDWL9a5IRcqX/5u4X1DxSx62l8S9bNY+85vyisHi/
mkeeHpQ/t3tn4mdIQcEA9428DaR5KcjZPL3x6UbEy6QpsG7fpXLdVNKyFMx6
xzv99amaR1aFpN1daKfmkQNSBut4T1PzyHUtbIMsskkbC7Cs5Ft5xzukuQI8
fP94TskLxuMEuOZ7kuf0nDQEcH56tnLMTdIeAix26HfM6RBpngDHxSaCqhmk
BQJ0Tp+yYqoz69cjwPAsN58XeqQzBLAxzih/nMPmI8CjeUNvdk0hvU+At8IP
bw60ZfMTYOrHBSfu3KfjUyTAjaVTh59dTlohgFuwdEGpt5pH7nvd1Dq2IWmO
EBudNlb5XKPjbyyEd1Zwt50Z7HwI8XLRM+MPrqSthNDzDxtkUFPNIwP9EuwG
ZdP59RAiLKRvw/YRpHlCTBAZ8nn6pAVC3Ko99FvfnezzIwTXcdb8Ymc1j1w3
fUXV2WdqHrlxiV/CuclqHrlmUa3zoY3Y51sI00xs9d2i5pFRF5by7lmz75sQ
vAH3J4yV0/e3Qohlzd56PHJm338R7o7ILhhzla4XxiJMfNhf57Mvy0+I0Cbr
m3/eHbr+WImwp2rKVv8Adn0Swf565KzvN+n65iHC4bN8+zseLH8jQu57v4nf
89U8Ms7V5IiK10lFOCn0STYpUPPI7F2+XFcf0jIRrqxK5T69Qtf3fSLo8iJO
VtZh75+JYNH58MfawXQ/KBJhZqeBXs6X6H6hEOHMvP7eQ71JV4ggrtBpV/aZ
7i8cMY5m65flZJE2FqPxvjGZQbNIc8XIte9XdiOOtJUYyRPfu1zyZ/cnMSL0
T7RNd2c8Tow3lvvC/J0ZjxUj3mhsyGz2Pp1AjC53S/RcrNU88smbNXndLEhn
iLGrzqjOiTosvyfGeou4gXvu0f1xnxhH1m4IObiXtFyM+5uPcK5MUfPImXr6
PSUjSCvEiJzi2rmlOemK3+NtDc1vW8nuvxIgLc909UXSxhJUPJW4l21j+UEJ
Vgt21ZuYTtpKgk26++7Nm8j6d0kwYvuuhOHJpD0kGIVFN+LCSfMkOLn/dmqR
L2nB7+2b+TUzdyEtlWB7n+FvXtmRzpCg8Gb/2527kJZJ0MF86iFFc7a/2nyS
U+3vT71kdf2nXrK6XUP/qZfUsP+pl6zu/6de8q+ql8woa2PX2cgPZpNLJ+qF
9tTSyvHV/PLXQH2jdoP9sL7z5wsuDtpaGf9fr7d8mvcl57aJP/x/NrRN6DdM
Syvjq/ln/0MdbFdH+uPOqDY2L1oP09LK+Op6zYv1ao9otMIfB6c5Ozxa4ayl
lfun5qcfLiSevvPBH68bW1ny9IdraeX+q+s9nZ7MTrr4W3u4t3EoqjVcSyv3
/38ff4279jW9x4NANNy1nMu/pK2V46vrRVPs3GoMrROEIbUfvbRq4a2llfHV
/La/aF235PggRCvauVk289XSyv1T15vGXztc4+7UIFhhkv/jBG2t3P8//PcP
//3Df/+D/04Qb3Pf8zMCe9z6bVucpa2V+6euV11e/GtqmE4kAq4aFr88pa2V
+/+HH//hx/97+LF1Y4+1mV9jUWPfjqOLVq/W0sr9U9e7joja8O12zTj4ZnEL
O75YraWV+6/mz9a6MTrd7eLgHXytbv2Ja7W0cn7qetmAds17DnOLw8T1e/Zm
NlinpZXz//v49UW9SSs26sVj4+i+geuttbVyfup6Wxvb24fq94xH/uap7jsy
N2hp5fz+Ov79oa7lOsnDeKSvSJrTukGmllbOT12ve3JWaIf2ZfFY68Y5x+uY
qaWV8/9/j58fsbvpL3uUgJO5XTe+89PWyv1T1/sW5i2zqGeYiI/fdgyq2rRZ
Syv3/6/j77c8pE1t9iVi95zCA4EjtbVyfup6Ydxo1MrubCLqbEbbMt4WLa2c
/7/P77e3PvxgunsSvFf9GG92RFsr5/ev1xvbXOnvMWJPEoYPapD+qs1WLa2c
37/P/ydsNrg/v0cynl9qll/F3aallfP71+uVky4P+nx7RTJ6TpnTIaz/di2t
nJ86f7A455Z85vFkWIzU73j+pLZWzk9d71zGHVAkO5OMr5stLD4XaGvl/P/z
/EPT3g9zVumkwOTDGZEiW1srj89fVy+tmynW9dv2257d9WGg3m4trZyfOn/h
O8a83ep7KeiSevjomrHaWjm/f7/e+kXGuHUdLQVYb+g3Y/3r3Vr6H9v/U/4j
ZMiMT6Nsfo+/1+r85xJtrTw+/3m99tfIwKWvfAUYbrwa+at2a2nl8VTnT+w6
GDW3jxFgWupeq9rx2lo53b+u3vvX6jKX5JMC1Ozps9+yxi4trTw/6vzLxw8f
duueEvy+fw1263BDW/9j+3+qF787sHK89X0B1sau0imI2qmlledTnb9xfvzj
SfJjAaLqON2pcNHW/9j+/6HefPit6Gj7ekLIEo2zl2/YoaWVn49/P/+jOH71
vL6jEE/462Y7b9XWyvP/19Wrn+Dyb134rdtkXxX+uqmtledXnT/ym3XlZslm
IZp3btzymJ+2Vp7/v6/efcEd7jipgQj7ZHfKYiZv0tLK4/+v55+stmd+Muon
wjX5++OVhtpaeX7+/Xr5Ufdq7F/7W+fYTfHtYautledHnb9aVxb1tWSGCP0s
J5a+2Kqtlefvf269fSe79gVOQ8ToNGrqdpeRa7S08vj+6/kvP//Qs9lCMVb5
T3pas6e2Vh7f/zn1+g8ccnyDOkkgzGxxOmvMKi2tPL7/ev4sf+b02fG+ElTm
Nmt5OkRbK4/v/2K9v2a+7f+mXzKn2t+f/Fp1/T8vv/ZnPbd//vuTX/uzntuf
9dz+rOf2Zz23f8g/67n9Wc/tz3puf9Zz+7Oem6pf8r+7nptVaZnQYFc8JuRW
jZmepK2V+6fupzzVut+vHefjEXZ375rwA9pauf9/3XpwntzaV3qNTwCv2cca
qem1tbRyfup+zIdWF3h9yUhArvz9wUOXtLVy/ur15Dye+DccvjsB+nnmKzxM
6mhp5fzV/ZzX1FxcL6cgAbKsu6WCQG2tnP+/vh6dxb1gXu2+iciusV8a2Epf
SyuPj7ofdP3604bHuCdi37VRHyIctLXy+P1969k1HrmnNLNBElZ1OL9gw3N9
La2c37/fT7qn586FOdOScGp0t+Xj3LW1cv//9fXw3n19WZTyOgkLxre3lNUz
0NLK+f11/aijgtb71ZmXjOGFI8+veaytlfuvXk/vxpWlei65yRj8q3vRoWX1
tbRyfn9fP2t55NjX9ZN+279ef9rJXlsr56dejy8HfN82K1Lwq93jFgYLjLW0
cn5/Xz9s3U2GT+u1E2CUvWOLy5209T+2/6f1/HqZZpSdHCBA+7qbZq4wN9HS
yuPz9/XTFpd21stcKMDNQ9wT/cXaWnm8/vP1AA0X1/P9eECA9GvvDnZqbqyl
lcf3r+vHPX5khzCOrhDXx13Zf3O/tlaeH/V6gr2vJjbvaCZE9phz3m96GWpp
5fn7+/p5J6d1GlhPKMRB2fk+EXbaWnl+1OsRLnq4VFQvXYi8lwb2LaMNtLTy
/P19/cDvH5/evuKxEOvvjG0XdllbK8+Pej3D0/Yv3mT+EOJZi9klr5/X1tLK
8/f39RNv83WeWDhShMgGFfm8e9paeX7U6yF6W14ojEsQofHV73UHV+hqaeX5
++v6kYca1/3AO/l7/PtH7u+L0tbK8/Ofr6fo5P3d8drD38dvXvYRl0KOvaZW
nr+/r5/55n37WqzuI4bo2SNF90HaWnl+1Osx2nTfbGI6TAysqTfBfwDHXlMr
z9/f1w99/mLzG7rbf++PvkVOvWJtrTw/6vUcnyRfbdn+iBhNW12bu2XTLy2t
PD9/XT9107F4I9ORYMz5Vk8ts7W18vz86+tBtrhRlo+eEvQ4NiarNPynllae
n7+uH/uYOo3Lns2TYK/7xaLvBtpaeX7U60ka7o2ef2+RBIFWEeF39X5qaeX5
+9PPvbr+kz+pvv2f/El1+5/8yZ/8yZ/8yZ/8yZ/8iXL8P/mTP/mTP/mTP/mT
P/kTZXx1/kQZPx5zGrU6PfblX5//UMZPgGRX1NB7P7XzF8r4CUgLmJm1Neu/
n39Qxk9E0qcxr+tm/f35A2X8JCz09SnZeLSuKj/AHyR4tihFnR8weJ9742ah
Oj/AH5y9wWThf5//K+Mn42av7rkrTeqr+H6Sk2v4rM2MPyZjyeRHi2f7Md6Y
DBv+/mReX0MV37dznmH2ysJQi98r4yejfg/zafuNDVV8PrddyxMnmjC+nQKn
/j+T8dVIxeffrRvdqnyJsYrPN/nET+gdwXhzCkoamV9dkGCixd+V8VPgdeb+
k5zeJiq+fnJwitHNkAYqvj5eFrzwxcwGKr6+v35z/vvsBiq+bpU6r9PT5g1U
fD3Vy+z+o+3a/Fy5fwJYP7ld0NtFzcfN3z3QKTnfQMXHS7pEXdk5pYGKjxfn
Ne9u9ILtvwDzu/MutzhjouLjJy34vV/u+a/5t3J+Alzr775rxwpjFd/OmG2X
MGQayycI8DNoVbNwnrGKb3sff2kX94sdfyG8X3I32c4y0uLXyvkLsXBXi+8C
hZpP+7XL/qW/jc1fiNM5fZfddjRS8elM15js1ZMNVXzaP3NaPq9pfRWfLubK
prTJ0ObPyvkLMfHq1nGNN6v58tv8RQ+atjJU8eUfA7d+ms3yU3IhLgY0u9vH
rJ6KLw8w3/PUb049FV+OatH7W9EqfS1+rJy/CM0mbim1Y+tPGoswZUN7n71f
Wb5OhAZrf53d7VFHxYdvXLbKvVnCrg+/dX7ZT9/jtVV8WHdfrw4B/Jpa/Fc5
fxEauVbGpR5j6/WK4Nk5z6Y4saaK77b9lc/rcF9PxXd7r2/ScuR4PRXfLbET
x3y20/0v+a1y/iJMeu31MLlYzWfP7Vljt6YNW29YjPSjF6Om7Kih4rOXFnh9
sZzJ7gdiRMzulPldr4aKz3rc2VzzfqCOFn9Vzl+MRO+2je1PsvWRxWjU7abN
G0fGt8Volxdg6jKU3T/E6B9pNX3wSMa3xbDvGbsxLFVHxVejBdfqlKwh/U/8
VDl/MSKTJ4+e+4PmVyRG17Vras/gs/udGFMfbtkzrC/5V4ixo2HugFbtSHMk
aNhjiF7XOXR//W/wT+X8JXhUa6jfyYk0nocEuw2Ofr68is1fgoPldWt2P87O
/29d1rvogD9bL1qC8d+FjY8/Z3xZzS+V85eg8ZfVnopabH+167tXlsvzhGbE
Fzh10EecvUTPn/oNc4xR+qZk/0RL1m+4EdrcdSjepM/6azRFcv9hw2tXMd0S
c5y9R/Z+Qf05OFxUPMqafb6M+g9zWqOuwnNo6GfWf7gt4gYN/LmhEfUb5rSH
Q+0V2xztqb8GpyOarLjX58dY1m+4M368qldz0Sla/4zTBW0b6fgWtqR+F5xu
mJZtcXNemhtpK2RZfDbfXYv1u+iB5YKZHY1cqd8FpydqiJZ7vDEnPsPphcnu
UyZLvjNtDf0Qxe1uz4ivcHojSy9zwe47rL9FHwz9YG49+y7xD44N0k4Obhf+
gvpNcPoiuK7RG4Uu6zfRD0/XzDpwuCv1m+DYYsC5fTvXRhNv4dghlrttWcBe
tl5bfxz2CO53pA7rNzEAfftav1goZuuhDcQ9HYNGlyqo/wTHHsMK35dvBfWb
4ADnTo0KM2pI/SakgHcVb75FBes/4YCK4i1TI25T/wmpA5aPeS5OKqD+E5xB
+Jlr2rW4gPiMdBCkVcLkQXdZ/wlHTO9rGBrwgfWbcESXR85frpiz/hKDcc45
eX6YXxzZB2PZjat9rq6nfhOcIRDMKoh+/5nxniEosLwh2BTB+I4Tzlk1sbig
oP4SUifkKcZ02N6X+klwhmLgkLMurQyID0mHQsch/ePIF6y/xDBU+s3Jyi8i
/iMdhmhr+RTuWeofwXFGZUlbi7dnGS9yxpapfVbeuU79IjguOL/nztqMcuoX
IXWB3oZN3y42Y+u5DcdOcUEzJy+2PttwNCh/PqZwDVtvzRW6nsd62X2i/hBS
VwjnOC+Ni2DrobnhU5nrBqfHbH01Nxxc3S8gypb6P3BGoLxe7rwf9Vm/hxF4
ZNszfNRrxq/c8dRx9+iQW9TvQeqOmyvHv3AroH4PHA/YusYfLr1C/RnggQlj
ndoUlbD1zDyQd/eIWe536scg90Da0Tu7+J1YfwXP37+vdvFnRbF+Cp646XXi
8pf91E9B+tu+l/crw4j1S/BEy7wyXasprD/CSPQWThOc1aF+BxiJWTo1vrRz
JZ4mHYkFw4eJnrVifGwkLLruGrezBvUn4HjhbWUvnn45aXjBq1n6peXPqT+B
1Avrvi01/PSarf/lhezt45cV/mLv73hjhaOH8zUu43PesLO0+XrEg96XkXqj
tceiEqcM9r6QN3bNqWXgrGDvw/hgcOrOz8vY+0vwwZmZb00aZhH/k/oga6Kt
40471o/QByN+fLjQJYG9n+8Lv+WOoQ0c2fv0vti2uVaKcXv2/rwvHjZYU/dI
I+J3cl/EGNqt3GBE779x/GDZR94rqQl7H9wP2xXtdU6z9wWlfmjhlb7Oy4O9
7+yHpiv6L709jfgdx//3823OpUZn2fox/pCfW6R7swl7P9QfVkusJRUT2Puc
/ti7pV6S8zv2/mwAVoT3/Xh5Alt/KAAHOBN8js1jfC8A/TNLTnaMZnwuALPG
DvPJdmF8LhA/vY7t/mpLvBCByDhiUDXPhvifNBBz3ArnGzkQr5MHotP2Bs07
+x8m/yDkmAUZpU1ifC8Ilu+aed3Yz/hgEIpeZTU8+OEo+QfhsY1exjHnXPIP
RlDQpsqxe4j3IRjDWjg/CG57gvyDse/8MJdzO4n3yYNhMTLtyMSNxAM5IfgR
mlFhODaP/ENglG9jts6X+J80BBveHBOYDzxN/iGY/MzllLgb8T1OKFrbpPwQ
diB+h1DwhrTbUNKR+J00FInnW0Lck/HFUMTfXvZS4Uj8jhOGxL5t394IJj6I
MOTm1fv8c+Il8g/Dxg09zjbdlE/+YUib5tW6/GoB+fOQEemtk1iL+B6Xh8eR
p7eudiik8XhYNepmUbED8UAeD0YyiwhpKeODPLy5VfmsdjrxPxkP6Focf8qO
+J+chx+H7c1N35BW8JC9KLfDuEzieRw+6q+wO5kSxvggHxssTcNntyIeCD4+
CXOeB79kfJCP9NnP7GfmEO+T8lGRa2u5flExxedj6tzyTCcx8T85H5wJOz+b
hBDfU/BxdaL5wHkedyl+OOI2PLncbQTxPm44plrLjgX6Eu9DOB71jhntGfeA
4odjYr7T4q6zGJ8LR4Go/O69vQ8pfjh8F+RkzBESX5OHo/LynE9djYnHKcLx
aeDzvMkHGZ+LwC+f/efrBhG/40YgJOmg4fBaxOMQgeXHrGM3HWJ8LgJNAji3
46IYn4vA3UJr/4dNnlH8CChSFceRT1oegT5hn00LJjM+F4HUwtCj+T2I33Ei
4WN023HdE9LcSJjrnt+Ss5h4HSLRe/8L8UEH4nW8SAx7U9di8BvS0kg09zGb
EbiM+J0sEre7nOnbdsArih8JnWnfHzd8TFoRia79+nvemsn4XBRqN1uX1q8T
43NRsG56+FLDy6QRBbMno2Z3FhH/40WhXfcuO0yblVP8KGRtqh1uf4q0LAqV
x0o83/YhviePguN5fmfOAtKKKOwrKfvoXkqaE41Lrlfv3rQnfseNxlqD7Dfz
VpFGNEYnb2o5/SPjg9HYUjD1c4kX8UBpNHZWnE5+dIDxwWjUKnpvUdqQ+J88
GtfDvz6MHENaEY2QjjMkFQ8YH4xBr2NxA2yHMT4YAz/b+Y9NsxkfjEHx8/ey
MZaMD8agcqnke+wW0tIYmI237MDtRM8PshisWZbeXTeL8cEYON0/bzRrOD1v
KGIwZmvPx0ZvSXNiUbNf7ITraz9T/FicSEt5eSKIeCJiIbhaMi6kI/FDXixc
c+8lntGl5z9pLPZ+XCcf/4a0LBbj7k9uFfCUeKE8Fk6D6jaZVErPG4pYLLk+
IHdEJasfiYML73D+ZQ6r14nDypAOKx/MZvU3cahjvuXWFRP2vBOHpY68IYJl
7PkmDr0+mezJaMzqleJQOaSlodX8Gio+aZXm0qvsm5pPzm9WXizhs+fTeNzL
zK6x5ISuik/OGTJswrVGeio+abj5+bKO0YwPxqPFU3OrdYfY83U8+r7kHfyu
U1PFJ6/NDpmW7a5dv62MH4+9Dd/PsqtQ88m6FqaGtQfXUvFJVJbmNV3F6sMS
oG/5qOHGyloqPrnY2oVv66xdf62Mn4BRY784e1Wq+SSrn1bGT0DJ+1q7v82o
o+KTrSWPVs9mvJGbiBXug/ny73VUfJLVPyvjJ8LQg2Nw3VdfxSdvccZ8cRyn
r+KTc++UHP28VF/FJxs6h8cu2cPq8RKxNTVu1uMzjA8mYV+DkFWz7/6v1y8r
4yeh+NXMEUljGR9Mwip/t70N9tZV8cmLBguOXymvq+KTf1X9sTJ+Mp4VH+i6
xvLvrx9Wxk9BhMTK5HjE31//+w9tJUBeVIMvgR3//vpd5XwEMPVu+9Ld1VjF
J9scCU041eqvr79Vzl+IhsUzdQMlf3/9rHL+Qow+y+u34NrfX/+qnL8QM3ix
E2oyHvk31q8q5y/CsVLbBeMC9VR88q+qP1XOX4Tm8eu9X/LVfPJZUeElD2PS
f2P9qHL+Ylx95VSvt/3fX/+pnL8YkybJPubJ//r6TeX8JWj5/UPfpGWkuRJM
ndLobc/xpK0kOC6t96xD1F9ff6mcvwSbbar0BXX+1E8q//7Pq5+srv/0d69u
/z+vfrKa/NPfXWP//+f0d1f6+1G/IbZ+5L/en13p769Rf6rur67096f6UOrH
/U/90ZX+AagKtLOf+pb5B1SvR5Wz7Vl+JbD6eAikfliUn5EG4rFu+Rnf+5Rv
kQei6ePlxl0asvxLkEb9bRBifT3bmT6j/Ms/9SdX+gfRfFk+JxjfVv6anzCG
9f8OxnbXaWssN7P+38FYb/1V8KoF6x8erBE/hPplUv4FITiT6ztoGZh/CB1v
Gl8eQvNj+ZlQqn+l/t4Ixe1X0StNvSg/I9Wwy0OpPpbyNZwwmPwwMu8zgvIx
CKP50fbSMMwtzn8l6ED5CHkYhmw7YpUnZ/kTXvX6YC6P+k1TPgY8JIU3tju8
nfI3PB59Pli+hUf9/SifI+Np1AvzqH8a1RsreDQ/lp/h0/Emfy5fIz6fPs/k
z+PD7G1Q+4Jilq/hVx9PxqfPE+V75Hz6PNL+Kvh0/lj+Jxzdh2yTfSwjf244
tjSbFvFIweqRw3FuSXOL16B4vPDq9crScOqvR/kiWTgdD3a8w9FI913HVCvK
FynC0cX+3NIttSl/w4lAM6PDA9t/oPwRNwLBBhflc5dTPggR1O+P8ke8CIyS
5AZt8WD5owjqn0b5IVkEPvLMXK4W0fjyCJoP658dAdP7WTXvW5H+p/7iyviR
+DDnkijTgfJDiIRbTqjn/hjqz82LxP1Wt4vT0ihfJI1EnxmJ5QoR618dSfOh
fJE8EiKH3NbB86gftyKS+u9RPooTRZ8v2p4bBZdHqyRBMSx+VPX6b14USjrk
PL4dz/pnR8G7QE+0wZDGl0Vhb1B2dtVdyj/Jo7CzndO4qZtZ/Ci8GtK2Wdwt
6h/Hiab+tpS/4kZDmBA7vNsPmg+i6fvL+ndH43xeX7fS1rS9NLr6/ss0xpNH
Y/XPtJ7jSlm/wGg6fyw/FgPPisL0NmvZ/GOo/yTZEQPhQBcz6xasf3UMxEIX
38kPWfwYtO28N2VBOc1HFoOiO/Kx7Xex/oUxCGvU8qruK9KKGNTJvXuxjTdb
bz4W7/wu9QuYRPk3bmz1foWIxfWHG6ePXkD7z4vFiSm6X653ZPX5sfiW+ChM
uJStlxWL7RaRyT1OU35OHovAtXsKC0pY/+xYjKo3fZTNeJafU/cHV8aPg97Q
ksuNjpL9n/p7K+PHIeD2hVkO1ynfJ41T9UtVxo+D+5vQOd8sWf/rOAyy6Wp7
dxlb/zEOQTKLm+/dWX/MeHo/QLs/tzJ+PJ1/tp5aPBxt19nXqEP5Qmk8Jpl3
WtahFWlZPLY4yRbeO6Xuv71uTU+/wHesX6e6v7YyfgJujIlfW/uIun92sfT4
7ikGLN+YgDHj10Z/7Mn6Mydg9Jgu/Ct5rD9pAhoL6zUfUsb6TyfAJGqY3ua2
ZJcnVH+/QJGA9eszg6dFaPfHVsZPrP5+AhKr+/MSsepbk66eo9j7CYn0/gXr
d5qItH6tz6e3YPlQdX9rZfxEuj6x/sdJmGOvd+3hD9b/OQmKpTeuL2/D3odI
Qp7ZbrMsa9av9V/vT62MnwTz1DYI0aF4iiS0lP5f7Z17VI35GscrmwoRKiTa
kqijJpVupG9J6b5p7zKoCSmZal8xjku3VbnU1EHGtaJDLlEilzBFGsRxzbh1
KkRtdKNM0kzH8j7vqXU6Z81xmDlr1vLnZ3179rOftd/3/bWe9/d7vg4T1HTZ
+bQRUNKo2FjaTMyNQIda+5o/D2Tf1/7386WZ/BHI+SEwc60eXY9d5kMz+SNo
vemc/8zO42Xyf7r5zkx+IVY1Lw8X5H78fOb3bCpCj5jWuDUH2ffR/3m+MvN9
RdgRljnKOv0Qw59wPjJTnwh5VxwP3edQvi7zjZl6RSiMkf3ydsuvzydm6hfj
htOioDOv6PO4YtQfy+nPU2DnT4sxMrGn+8HHnfOHDxat2mwL4k84X5ipX0zP
899+PjBT/zturZ4/r42dhy9BQR/ln88n0eeZSnCgYHvSM3/2/vjf5/sy9UsQ
d3HT9b1Nf/z5vEz9UjpvyPo1SBHiU6VbL6X6RFKEmcUrb/T9483XZeqXgVd8
eK7hKXY/joz+H2Z/fxlagzv4I4/Q9/nY+bj/xm8y/6thwaH194lVwF9Y01Dh
Vk6sjjVbvnzReOLvxBq4ZNhiHmtTSTwEBk96rD8XXEWsgydeJtpvbB8Sc7Hk
pY+bfOgjYj0UlfWWD+c8JtZHSGP+ubFtLBugOH5Yz8z2auKxsMorTDfu+5TY
CMH1U/eJDWuIx0HPllvKFdQSm+Bqxo/ZLclyYlMYLLCUHb3/jHg87h45bfUn
yxfEZlhxMjXeLLOO2BxLzL5tOqjXQGyBaWuMvX6Y1Ug8AQmzeM+DTJqILZGU
urHiWN+XxFbIuFPZ5PyaZWss6DWYk/X8FbEN3jYIQ0R1zcS2uBT5wMmpvYV4
IqrUbnKuDPmJeBKSBdfOnJzSSmwH8ZVrey+ufEM8GZIFo7efudBGbI8y/JIY
otdODKgFtA/O+PZnhqOAAC3HAR5qHaQ7YHGJcb9D3gp0/Thgto/Nnqd6inS9
OMJCOeNpmYIS6Y4ou/tdKecZscIUJB/bmqJa2YP0KXikGTp8VRWHdCdk3QkJ
6tnQk3Qn+FxIu+3WR5n0qXhhlX5DyVKF9KnYL9w+6rmQPU/sDJO/KsZcPtmb
dGeo29zSXKLRl3QXBJ82Ur0YpUa6CyYWjhi+v6Mf6dNgn3w0U8VVnfRp0L7W
PztSZwDprujfIL91to04yhWX/Kxr/KsHku6Gm5Wp45/dG0S6GzoONz3ilGuQ
7o7kDO4y/nNN0t0hKFlpslplMOke0HpzIXymxRDSPWCcvMg9QUj9KQVP5HUE
ch4WaJPuidUVT2MmDdYh3QvJ98bIl8cNJ90LkfsN9JJ66ZLujRCtdZPyPbmk
e2PskbxtSXojSefhoctj/VlKbD+Lh5/MHZZk17HnsXkwm1mQM/zJKHr+8ZBQ
3+eGl1yf4qejwrGfjrxtNMVPx8ug8OVp2mMofjra8yzqDV3HUvx0xCumtHon
sP24GfjewVS78rYRxc/AqUvn3XInjKP4GajJ467MyjKm+BkwzowzPDqO+mMK
PtgZJG6onWdK8T4o+CYvnGM7nuJ94JOm6melw/bjfHBQ1048qLc5xfNx2mTf
/fEcC4rnQ3rCc5F5nwkUz0fKqL5aZ3Xp/HgRH6vW7QxIdLSieAFaJhed85ZZ
U7wAC7QX2lzLp/PnUQIMjHbJuas8keIF4NQOWeP0NfX/FHyx1qfc5HUV7U+H
L8Zxz20pD6X96VG+qNOJlCyLpf3pRb4otN8ryZjD7k/3Q7T/11V1oP5iFz9J
Jt4PTa1V8a7GtB+9yA8t20ot/mLJ7kefic1aQ5Wkns4U3+kHycTPRFT6+pqb
e2h/ehc/Ryb+S5gr7cifZ//7+zEy8bPRvyZ421J+dz9FJn42UhNzDu9ZSuf3
P/shfvZD/OyH+N4PkckfhNwAu3mtpz77GTL5P/sZ/l5+hkz+UIy/bDdqanF3
P0Imfyispg/c/Ld06m/+hn6CTP5F4PXaEBaw+NP7ATL5F+Hevtg3gkH/fz8/
Jn8Y8szm7HZJ+vR+fEz+MLRu3RAzwP/j/fSY/OGQ+d7q3X6+sx95Q9Nh2brH
bP5wKNS+OitW/Xg/PCZ/BKRhHWVTndh+YASyLdq0D2xh+7Hv9GFunntfE3fx
s2PyR8D/6qTdX1z8dT86Jr8QxY6X131hRP0zCHHFzntX4E7iQCEKdsdqFmtQ
vyxKCAuDcU1p0cQZQiS8DCxuq+7sR7J+ckx+IeyETor8mM5+ZNow29m6x4nV
RdhU8bZh7D1irgiVzY/WVtR294Njvp8IrtUlTUtvE/NE2OBgc9r5aHc/Nyad
CEbJkZujXdl5PSK453sKaln/uxQRrNRTGh4VsPWI8DDR5baxkDhXhHpxS12e
fnc/tvd8XYSy1Gj3ku+6+6m950YRcl8MsVg4iFhBjF3Ou14Jbn68HxpTvxhf
+VsPMphPHCjGckm/uYGqxCIxflR2eWt9gL1+xOBOSUi649rZj0yL3fyq5El3
PzOmfjG2r+91IUCDvb7F0MpElu+ezn7kgoupgQ8s2PtNjEC78uXfFNH92yjG
pqH1vIeu7P0vwX2v41eW3vhwPzKmfgnsbwUltN+m5xtPgmMlc+3v8dj3NxKc
avZb0X65sx8Z6jHgxD/7dV38xJj6JTie7cv1EBBnSHB1azy3+io933Ml6BE4
v7BJhT1/JoGu0bHXynNoPbguQZzhZB/XUlovqiQ4nziJ78InbpRA2qg4Wt5K
64uCFCePq8oL8onVpdDMXZo5O4GYK8Upext5WSixqRQRK5rdSmey65MU81W/
10/2/nA/MKZ+KR7XbT9rokucIkW2ymKjMEX2/Z4U6bqhkw89oPUxV4oTO3b6
H8khLpKifPcJhauRnf3IOI6qmcyLuEqKoEgPI50RxI3vPi8r4LJ+E7v+yoDV
Z7W2XSJWl6GxWuYt38u+H5Rhmyi774rkD/fzYuqXofDw3fjrvsSid38/1G/o
CDfiKBn2WbrXPZ9I/K/+XBkyjBkRfbRKe+vkfwCENHYR
            "], {{{}, {}, {}, {
               Hue[0.9060679774997897, 0.6, 0.6], 
               Directive[
                PointSize[0.004583333333333334], 
                AbsoluteThickness[1.6], 
                RGBColor[1, 0, 0]], 
               LineBox[CompressedData["
1:eJwV1GegjmUcwOHXHhkl2USFJGQLITTtY2+OPY+9996byt5btmMXKpvMQirK
ymjYlXHdH6739zz3/8tz/z+82aJjojrGiUQiMX4qUJFKVKYKValGFNWpQU1q
UZs61KUe9WlAQxrRmCY0JZpmNKcFLWlFa9rQlna0pwPho8I3daIzXehKN7rT
g570ojd96Es/+jOAgQxiMEMYyjCGM4KRjGI0YxjLOMYzgYlMYjJTmMo0pjOD
z/icL5jJLGYzh7nMYz4LWMgiFrOEpSxjOStYySpWs4YvWcs61rOBjWxiM1uI
ZSvb2M4OdrKL3XzF1+xhL/v4hm/5jv0c4CCHOMwRjnKM43zPCU5yitOc4Sw/
8CPnOM8FfuIiP/MLv3KJy/zG71zhKte4zg3+4Ca3uM0d/uQv/uYf7nKP+zzg
IY94zL/8x/884SnPiMSNROIQl3jEJwEJSURikpCUF0hGclKQkhd5iVS8TGpe
IQ1pSUd6MpCRTGQmC6+yMVEkklVjNZu+xuu8QXZ2Oc+hezSn7tM3db/m0rfI
zWHvb+txzaN5ycc75KcAZ80KaiEKU4SLzopqMd7lkvfiWoKSvEcpbjgvrTe1
jL5PWcpRng+4Z/ahPtCP9GM+4VMqUJFnZpXCzhP7D9EqVKUaUVQPuzaroTXD
rj3X0trUoS71wo6d1w871gbakEY0pglNyWoWHXaqzbQ5LWhJK1qH3Zm10Tza
VtvRng50JCbsyaxT2JF21i50pRvdKeO8h/YM+/DcS3vTh770o3+4v9kArawD
dRCDGcJQhoV7mg0P99QROpJRjGZMuJfzsTqO8eE+3ifoRCYxmSnh+51PDd+v
0/Q5U2y27g==
                "]]}, {}, {
               Hue[0.37820393249936934`, 0.6, 0.6], 
               Directive[
                PointSize[0.004583333333333334], 
                AbsoluteThickness[1.6], 
                RGBColor[1, 0.5, 0]], 
               LineBox[CompressedData["
1:eJwV0neAz2UcwPHvuYFzOGc7h8M5JCGj7IpKUTIjkdUym0aKQ0uTaBgRslfR
0jDKaIg0jMLZe+/d6/nj9Xt/n+f7+/3xe55Perd+rfrGRFGU5WN7bBTtIJud
7GI3e9jLPvZzgIMc4jBHOMoxjnOCk5ziNGc4yznOc4GLXOIyV7jKNa4TxUVR
DDmIJY54EshJLnKTSB6SyEs+8pNMAVIoSCEKU4SiFKM4JUilJGmUojRlSKcs
5ShPBhXIpCKVqMwNVOFGqnIT1ahODW6mJrWoTR1u4VZGxkdRXX1N62l9GvCm
dUN9VxvpGG2s7+tt+qHernfQhKbcyV3czVTvm+l0vUdn6b06R5trC+7jflry
AK1oTRva0o72PEgHOvIQnXiYznThEbrSje70oCeP8hiP8wRP0ove9KEv/ejP
UzzNMzzLczzPAAYyiMG8wBC2+x8vara+pEMZRhbDGRHOlpd5hVfDGfM6o3gj
nDFv8TbvhLNmdDhr3mMs48KZ80E4cz5iPBOYyCQ+ZjJT+CScPdPC2ZOYEEWf
apLO0GSdqSk6S2eHO2Eu85hPqncLNE0X6iI+43MWk2F/iWbqF/olX/E137CU
b/mOGr7zvdbUH3QZy1nBSurb/1Eb6k+6itWsoam9tfozv9DM+lf9jXX8HmbH
3nrdwB9hdqw3hpnRP8PM6F/6d5gVz//oJjazha1hVuz/G2ZE/9Nt4X7ZEWbE
XnaYDd2pu8JseN4dZkL36F72sZ8DYRbsHwwzoIfCDOjhcPd6RI+Gu/d8TI9z
gpPhzu2d0tOc4Sznwp3bPx/uWi/oRS5xmStcDXft3TW9TmQm51jHaA5iiWOh
vXhdrAmak1zkJpE8JJGXfOQnmQIs95sULUghVlsX1iIUpRjFKUEqJUmjFKXZ
6PtlNJ2ybLYup+XJoALb7GXq/1nPxLU=
                
                "]]}, {}, {}, {}, {}, {}, {}, {}, {}, {}, {}, {
               Directive[
                RGBColor[1, 0, 0], 
                Opacity[0.2]], 
               LineBox[{1, 1758}], 
               LineBox[{332, 1759}], 
               LineBox[{333, 1760}], 
               LineBox[{334, 1761}], 
               LineBox[{335, 1762}], 
               LineBox[{336, 1763}], 
               LineBox[{337, 1764}], 
               LineBox[{338, 1765}], 
               LineBox[{339, 1766}], 
               LineBox[{340, 1767}], 
               LineBox[{341, 1768}], 
               LineBox[{342, 1769}], 
               LineBox[{343, 1770}], 
               LineBox[{344, 1771}], 
               LineBox[{345, 1772}], 
               LineBox[{346, 1773}], 
               LineBox[{347, 1774}], 
               LineBox[{348, 1775}], 
               LineBox[{349, 1776}], 
               LineBox[{350, 1777}], 
               LineBox[{351, 1778}], 
               LineBox[{352, 1779}], 
               LineBox[{353, 1780}], 
               LineBox[{354, 1781}], 
               LineBox[{355, 1782}], 
               LineBox[{356, 1783}], 
               LineBox[{357, 1784}], 
               LineBox[{358, 1785}], 
               LineBox[{359, 1786}], 
               LineBox[{360, 1787}], 
               LineBox[{361, 1788}], 
               LineBox[{362, 1789}], 
               LineBox[{363, 1790}], 
               LineBox[{364, 1791}], 
               LineBox[{365, 1792}], 
               LineBox[{366, 1793}], 
               LineBox[{367, 1794}], 
               LineBox[{368, 1795}], 
               LineBox[{369, 1796}], 
               LineBox[{370, 1797}], 
               LineBox[{371, 1798}], 
               LineBox[{372, 1799}], 
               LineBox[{373, 1800}], 
               LineBox[{374, 1801}], 
               LineBox[{375, 1802}], 
               LineBox[{376, 1803}], 
               LineBox[{377, 1804}], 
               LineBox[{378, 1805}], 
               LineBox[{379, 1806}], 
               LineBox[{380, 1807}], 
               LineBox[{381, 1808}], 
               LineBox[{382, 1809}], 
               LineBox[{383, 1810}], 
               LineBox[{384, 1811}], 
               LineBox[{385, 1812}], 
               LineBox[{386, 1813}], 
               LineBox[{387, 1814}], 
               LineBox[{388, 1815}], 
               LineBox[{389, 1816}], 
               LineBox[{390, 1817}], 
               LineBox[{391, 1818}], 
               LineBox[{392, 1819}], 
               LineBox[{393, 1820}], 
               LineBox[{394, 1821}], 
               LineBox[{395, 1822}], 
               LineBox[{396, 1823}], 
               LineBox[{397, 1824}], 
               LineBox[{398, 1825}], 
               LineBox[{399, 1826}], 
               LineBox[{400, 1827}], 
               LineBox[{401, 1828}], 
               LineBox[{402, 1829}], 
               LineBox[{403, 1830}], 
               LineBox[{404, 1831}], 
               LineBox[{405, 1832}], 
               LineBox[{406, 1833}], 
               LineBox[{407, 1834}], 
               LineBox[{408, 1835}], 
               LineBox[{409, 1836}], 
               LineBox[{410, 1837}], 
               LineBox[{411, 1838}], 
               LineBox[{412, 1839}], 
               LineBox[{413, 1840}], 
               LineBox[{414, 1841}], 
               LineBox[{415, 1842}], 
               LineBox[{416, 1843}], 
               LineBox[{417, 1844}], 
               LineBox[{418, 1845}], 
               LineBox[{419, 1846}], 
               LineBox[{420, 1847}], 
               LineBox[{421, 1848}], 
               LineBox[{422, 1849}], 
               LineBox[{423, 1850}], 
               LineBox[{424, 1851}], 
               LineBox[{425, 1852}], 
               LineBox[{426, 1853}], 
               LineBox[{427, 1854}], 
               LineBox[{428, 1855}], 
               LineBox[{429, 1856}], 
               LineBox[{430, 1857}], 
               LineBox[{431, 1858}], 
               LineBox[{432, 1859}], 
               LineBox[{433, 1860}], 
               LineBox[{434, 1861}], 
               LineBox[{435, 1862}], 
               LineBox[{436, 1863}], 
               LineBox[{437, 1864}], 
               LineBox[{438, 1865}], 
               LineBox[{439, 1866}], 
               LineBox[{440, 1867}], 
               LineBox[{441, 1868}], 
               LineBox[{442, 1869}], 
               LineBox[{443, 1870}], 
               LineBox[{444, 1871}], 
               LineBox[{445, 1872}], 
               LineBox[{446, 1873}], 
               LineBox[{447, 1874}], 
               LineBox[{448, 1875}], 
               LineBox[{449, 1876}], 
               LineBox[{450, 1877}], 
               LineBox[{451, 1878}], 
               LineBox[{452, 1879}], 
               LineBox[{453, 1880}], 
               LineBox[{454, 1881}], 
               LineBox[{455, 1882}], 
               LineBox[{456, 1883}], 
               LineBox[{457, 1884}], 
               LineBox[{458, 1885}], 
               LineBox[{459, 1886}], 
               LineBox[{460, 1887}], 
               LineBox[{461, 1888}], 
               LineBox[{462, 1889}], 
               LineBox[{463, 1890}], 
               LineBox[{464, 1891}], 
               LineBox[{465, 1892}], 
               LineBox[{466, 1893}], 
               LineBox[{467, 1894}], 
               LineBox[{468, 1895}], 
               LineBox[{469, 1896}], 
               LineBox[{470, 1897}], 
               LineBox[{471, 1898}], 
               LineBox[{472, 1899}], 
               LineBox[{473, 1900}], 
               LineBox[{474, 1901}], 
               LineBox[{475, 1902}], 
               LineBox[{476, 1903}], 
               LineBox[{477, 1904}], 
               LineBox[{478, 1905}], 
               LineBox[{479, 1906}], 
               LineBox[{480, 1907}], 
               LineBox[{481, 1908}], 
               LineBox[{482, 1909}], 
               LineBox[{483, 1910}], 
               LineBox[{484, 1911}], 
               LineBox[{485, 1912}], 
               LineBox[{486, 1913}], 
               LineBox[{487, 1914}], 
               LineBox[{488, 1915}], 
               LineBox[{489, 1916}], 
               LineBox[{490, 1917}], 
               LineBox[{491, 1918}], 
               LineBox[{492, 1919}], 
               LineBox[{493, 1920}], 
               LineBox[{494, 1921}], 
               LineBox[{495, 1922}], 
               LineBox[{496, 1923}], 
               LineBox[{497, 1924}], 
               LineBox[{498, 1925}], 
               LineBox[{499, 1926}], 
               LineBox[{500, 1927}], 
               LineBox[{501, 1928}], 
               LineBox[{502, 1929}], 
               LineBox[{503, 1930}], 
               LineBox[{504, 1931}], 
               LineBox[{505, 1932}], 
               LineBox[{506, 1933}], 
               LineBox[{507, 1934}], 
               LineBox[{508, 1935}], 
               LineBox[{509, 1936}], 
               LineBox[{510, 1937}], 
               LineBox[{511, 1938}], 
               LineBox[{512, 1939}], 
               LineBox[{513, 1940}], 
               LineBox[{514, 1941}], 
               LineBox[{515, 1942}], 
               LineBox[{516, 1943}], 
               LineBox[{517, 1944}], 
               LineBox[{518, 1945}], 
               LineBox[{519, 1946}], 
               LineBox[{520, 1947}], 
               LineBox[{521, 1948}], 
               LineBox[{522, 1949}], 
               LineBox[{523, 1950}], 
               LineBox[{524, 1951}], 
               LineBox[{525, 1952}], 
               LineBox[{526, 1953}], 
               LineBox[{527, 1954}], 
               LineBox[{528, 1955}], 
               LineBox[{529, 1956}], 
               LineBox[{530, 1957}], 
               LineBox[{531, 1958}], 
               LineBox[{532, 1959}], 
               LineBox[{533, 1960}], 
               LineBox[{534, 1961}], 
               LineBox[{535, 1962}], 
               LineBox[{536, 1963}], 
               LineBox[{537, 1964}], 
               LineBox[{538, 1965}], 
               LineBox[{539, 1966}], 
               LineBox[{540, 1967}], 
               LineBox[{541, 1968}], 
               LineBox[{542, 1969}], 
               LineBox[{543, 1970}], 
               LineBox[{545, 1976}], 
               LineBox[{546, 1977}], 
               LineBox[{547, 1978}], 
               LineBox[{548, 1979}], 
               LineBox[{549, 1980}], 
               LineBox[{551, 1986}], 
               LineBox[{553, 1992}], 
               LineBox[{554, 1993}], 
               LineBox[{555, 1994}], 
               LineBox[{557, 2000}], 
               LineBox[{558, 2001}], 
               LineBox[{559, 2002}], 
               LineBox[{560, 2003}], 
               LineBox[{561, 2004}], 
               LineBox[{562, 2005}], 
               LineBox[{567, 2014}], 
               LineBox[{568, 2015}], 
               LineBox[{569, 2016}], 
               LineBox[{575, 2026}], 
               LineBox[{582, 2037}], 
               LineBox[{589, 2048}], 
               LineBox[{596, 2059}], 
               LineBox[{597, 2060}], 
               LineBox[{603, 2070}], 
               LineBox[{610, 2081}], 
               LineBox[{617, 2092}], 
               LineBox[{624, 2103}], 
               LineBox[{630, 2113}], 
               LineBox[{631, 2114}], 
               LineBox[{638, 2125}], 
               LineBox[{645, 2136}], 
               LineBox[{651, 2146}], 
               LineBox[{652, 2147}], 
               LineBox[{653, 2148}], 
               LineBox[{659, 2158}]}, {
               Directive[
                RGBColor[1, 0, 0], 
                Opacity[0.2]], 
               LineBox[{214, 1973}], 
               LineBox[{220, 1983}], 
               LineBox[{222, 1989}], 
               LineBox[{226, 1997}], 
               LineBox[{233, 2008}], 
               LineBox[{234, 2009}], 
               LineBox[{235, 2010}], 
               LineBox[{236, 2011}], 
               LineBox[{240, 2019}], 
               LineBox[{241, 2020}], 
               LineBox[{242, 2021}], 
               LineBox[{243, 2022}], 
               LineBox[{244, 2023}], 
               LineBox[{246, 2029}], 
               LineBox[{247, 2030}], 
               LineBox[{248, 2031}], 
               LineBox[{249, 2032}], 
               LineBox[{250, 2033}], 
               LineBox[{251, 2034}], 
               LineBox[{253, 2040}], 
               LineBox[{254, 2041}], 
               LineBox[{255, 2042}], 
               LineBox[{256, 2043}], 
               LineBox[{257, 2044}], 
               LineBox[{258, 2045}], 
               LineBox[{260, 2051}], 
               LineBox[{261, 2052}], 
               LineBox[{262, 2053}], 
               LineBox[{263, 2054}], 
               LineBox[{264, 2055}], 
               LineBox[{265, 2056}], 
               LineBox[{268, 2063}], 
               LineBox[{269, 2064}], 
               LineBox[{270, 2065}], 
               LineBox[{271, 2066}], 
               LineBox[{272, 2067}], 
               LineBox[{274, 2073}], 
               LineBox[{275, 2074}], 
               LineBox[{276, 2075}], 
               LineBox[{277, 2076}], 
               LineBox[{278, 2077}], 
               LineBox[{279, 2078}], 
               LineBox[{281, 2084}], 
               LineBox[{282, 2085}], 
               LineBox[{283, 2086}], 
               LineBox[{284, 2087}], 
               LineBox[{285, 2088}], 
               LineBox[{286, 2089}], 
               LineBox[{288, 2095}], 
               LineBox[{289, 2096}], 
               LineBox[{290, 2097}], 
               LineBox[{291, 2098}], 
               LineBox[{292, 2099}], 
               LineBox[{293, 2100}], 
               LineBox[{295, 2106}], 
               LineBox[{296, 2107}], 
               LineBox[{297, 2108}], 
               LineBox[{298, 2109}], 
               LineBox[{299, 2110}], 
               LineBox[{302, 2117}], 
               LineBox[{303, 2118}], 
               LineBox[{304, 2119}], 
               LineBox[{305, 2120}], 
               LineBox[{306, 2121}], 
               LineBox[{307, 2122}], 
               LineBox[{309, 2128}], 
               LineBox[{310, 2129}], 
               LineBox[{311, 2130}], 
               LineBox[{312, 2131}], 
               LineBox[{313, 2132}], 
               LineBox[{314, 2133}], 
               LineBox[{316, 2139}], 
               LineBox[{317, 2140}], 
               LineBox[{318, 2141}], 
               LineBox[{319, 2142}], 
               LineBox[{320, 2143}], 
               LineBox[{324, 2151}], 
               LineBox[{325, 2152}], 
               LineBox[{326, 2153}], 
               LineBox[{327, 2154}], 
               LineBox[{328, 2155}], 
               
               LineBox[{330, 
                2161}]}, {}, {}, {}, {}, {}, {}, {}, {}, {}, {}, {}, {}, {
               Directive[
                RGBColor[1, 0.5, 0], 
                Opacity[0.2]], 
               LineBox[{661, 1320}], 
               LineBox[{991, 1321}], 
               LineBox[{992, 1322}], 
               LineBox[{993, 1323}], 
               LineBox[{994, 1324}], 
               LineBox[{995, 1325}], 
               LineBox[{996, 1326}], 
               LineBox[{997, 1327}], 
               LineBox[{998, 1328}], 
               LineBox[{999, 1329}], 
               LineBox[{1000, 1330}], 
               LineBox[{1001, 1331}], 
               LineBox[{1002, 1332}], 
               LineBox[{1003, 1333}], 
               LineBox[{1004, 1334}], 
               LineBox[{1005, 1335}], 
               LineBox[{1006, 1336}], 
               LineBox[{1007, 1337}], 
               LineBox[{1008, 1338}], 
               LineBox[{1009, 1339}], 
               LineBox[{1010, 1340}], 
               LineBox[{1011, 1341}], 
               LineBox[{1012, 1342}], 
               LineBox[{1013, 1343}], 
               LineBox[{1014, 1344}], 
               LineBox[{1015, 1345}], 
               LineBox[{1016, 1346}], 
               LineBox[{1017, 1347}], 
               LineBox[{1018, 1348}], 
               LineBox[{1019, 1349}], 
               LineBox[{1020, 1350}], 
               LineBox[{1021, 1351}], 
               LineBox[{1022, 1352}], 
               LineBox[{1023, 1353}], 
               LineBox[{1024, 1354}], 
               LineBox[{1025, 1355}], 
               LineBox[{1026, 1356}], 
               LineBox[{1027, 1357}], 
               LineBox[{1028, 1358}], 
               LineBox[{1029, 1359}], 
               LineBox[{1030, 1360}], 
               LineBox[{1031, 1361}], 
               LineBox[{1032, 1362}], 
               LineBox[{1033, 1363}], 
               LineBox[{1034, 1364}], 
               LineBox[{1035, 1365}], 
               LineBox[{1036, 1366}], 
               LineBox[{1037, 1367}], 
               LineBox[{1038, 1368}], 
               LineBox[{1039, 1369}], 
               LineBox[{1040, 1370}], 
               LineBox[{1041, 1371}], 
               LineBox[{1042, 1372}], 
               LineBox[{1043, 1373}], 
               LineBox[{1044, 1374}], 
               LineBox[{1045, 1375}], 
               LineBox[{1046, 1376}], 
               LineBox[{1047, 1377}], 
               LineBox[{1048, 1378}], 
               LineBox[{1049, 1379}], 
               LineBox[{1050, 1380}], 
               LineBox[{1051, 1381}], 
               LineBox[{1052, 1382}], 
               LineBox[{1053, 1383}], 
               LineBox[{1054, 1384}], 
               LineBox[{1055, 1385}], 
               LineBox[{1056, 1386}], 
               LineBox[{1057, 1387}], 
               LineBox[{1058, 1388}], 
               LineBox[{1059, 1389}], 
               LineBox[{1060, 1390}], 
               LineBox[{1061, 1391}], 
               LineBox[{1062, 1392}], 
               LineBox[{1063, 1393}], 
               LineBox[{1064, 1394}], 
               LineBox[{1065, 1395}], 
               LineBox[{1066, 1396}], 
               LineBox[{1067, 1397}], 
               LineBox[{1068, 1398}], 
               LineBox[{1069, 1399}], 
               LineBox[{1070, 1400}], 
               LineBox[{1071, 1401}], 
               LineBox[{1072, 1402}], 
               LineBox[{1073, 1403}], 
               LineBox[{1074, 1404}], 
               LineBox[{1075, 1405}], 
               LineBox[{1076, 1406}], 
               LineBox[{1077, 1407}], 
               LineBox[{1078, 1408}], 
               LineBox[{1079, 1409}], 
               LineBox[{1080, 1410}], 
               LineBox[{1081, 1411}], 
               LineBox[{1083, 1417}], 
               LineBox[{1084, 1418}], 
               LineBox[{1085, 1419}], 
               LineBox[{1087, 1425}], 
               LineBox[{1089, 1431}], 
               LineBox[{1097, 1443}], 
               LineBox[{1099, 1449}], 
               LineBox[{1149, 1503}], 
               LineBox[{1189, 1547}], 
               LineBox[{1191, 1553}], 
               LineBox[{1198, 1564}], 
               LineBox[{1204, 1574}], 
               LineBox[{1213, 1587}], 
               LineBox[{1219, 1597}], 
               LineBox[{1224, 1606}], 
               LineBox[{1225, 1607}], 
               LineBox[{1226, 1608}], 
               LineBox[{1231, 1617}], 
               LineBox[{1232, 1618}], 
               LineBox[{1233, 1619}], 
               LineBox[{1235, 1625}], 
               LineBox[{1238, 1632}], 
               LineBox[{1239, 1633}], 
               LineBox[{1240, 1634}], 
               LineBox[{1241, 1635}], 
               LineBox[{1242, 1636}], 
               LineBox[{1244, 1642}], 
               LineBox[{1245, 1643}], 
               LineBox[{1246, 1644}], 
               LineBox[{1247, 1645}], 
               LineBox[{1249, 1651}], 
               LineBox[{1250, 1652}], 
               LineBox[{1252, 1658}], 
               LineBox[{1253, 1659}], 
               LineBox[{1254, 1660}], 
               LineBox[{1255, 1661}], 
               LineBox[{1256, 1662}], 
               LineBox[{1258, 1668}], 
               LineBox[{1260, 1674}], 
               LineBox[{1261, 1675}], 
               LineBox[{1266, 1684}], 
               LineBox[{1267, 1685}], 
               LineBox[{1268, 1686}], 
               LineBox[{1269, 1687}], 
               LineBox[{1270, 1688}], 
               LineBox[{1272, 1694}], 
               LineBox[{1273, 1695}], 
               LineBox[{1274, 1696}], 
               LineBox[{1275, 1697}], 
               LineBox[{1276, 1698}], 
               LineBox[{1277, 1699}], 
               LineBox[{1281, 1707}], 
               LineBox[{1282, 1708}], 
               LineBox[{1283, 1709}], 
               LineBox[{1284, 1710}], 
               LineBox[{1286, 1716}], 
               LineBox[{1287, 1717}], 
               LineBox[{1288, 1718}], 
               LineBox[{1289, 1719}], 
               LineBox[{1290, 1720}], 
               LineBox[{1291, 1721}], 
               LineBox[{1292, 1722}], 
               LineBox[{1293, 1723}], 
               LineBox[{1294, 1724}], 
               LineBox[{1295, 1725}], 
               LineBox[{1296, 1726}], 
               LineBox[{1297, 1727}], 
               LineBox[{1301, 1735}], 
               LineBox[{1302, 1736}], 
               LineBox[{1303, 1737}], 
               LineBox[{1304, 1738}], 
               LineBox[{1305, 1739}], 
               LineBox[{1306, 1740}], 
               LineBox[{1307, 1741}], 
               LineBox[{1308, 1742}], 
               LineBox[{1309, 1743}], 
               LineBox[{1310, 1744}], 
               LineBox[{1311, 1745}], 
               LineBox[{1315, 1753}], 
               LineBox[{1316, 1754}], 
               LineBox[{1317, 1755}], 
               LineBox[{1318, 1756}]}, {
               Directive[
                RGBColor[1, 0.5, 0], 
                Opacity[0.2]], 
               LineBox[{753, 1414}], 
               LineBox[{757, 1422}], 
               LineBox[{759, 1428}], 
               LineBox[{761, 1434}], 
               LineBox[{762, 1435}], 
               LineBox[{763, 1436}], 
               LineBox[{764, 1437}], 
               LineBox[{765, 1438}], 
               LineBox[{766, 1439}], 
               LineBox[{767, 1440}], 
               LineBox[{769, 1446}], 
               LineBox[{771, 1452}], 
               LineBox[{772, 1453}], 
               LineBox[{773, 1454}], 
               LineBox[{774, 1455}], 
               LineBox[{775, 1456}], 
               LineBox[{776, 1457}], 
               LineBox[{777, 1458}], 
               LineBox[{778, 1459}], 
               LineBox[{779, 1460}], 
               LineBox[{780, 1461}], 
               LineBox[{781, 1462}], 
               LineBox[{782, 1463}], 
               LineBox[{783, 1464}], 
               LineBox[{784, 1465}], 
               LineBox[{785, 1466}], 
               LineBox[{786, 1467}], 
               LineBox[{787, 1468}], 
               LineBox[{788, 1469}], 
               LineBox[{789, 1470}], 
               LineBox[{790, 1471}], 
               LineBox[{791, 1472}], 
               LineBox[{792, 1473}], 
               LineBox[{793, 1474}], 
               LineBox[{794, 1475}], 
               LineBox[{795, 1476}], 
               LineBox[{796, 1477}], 
               LineBox[{797, 1478}], 
               LineBox[{798, 1479}], 
               LineBox[{799, 1480}], 
               LineBox[{800, 1481}], 
               LineBox[{801, 1482}], 
               LineBox[{802, 1483}], 
               LineBox[{803, 1484}], 
               LineBox[{804, 1485}], 
               LineBox[{805, 1486}], 
               LineBox[{806, 1487}], 
               LineBox[{807, 1488}], 
               LineBox[{808, 1489}], 
               LineBox[{809, 1490}], 
               LineBox[{810, 1491}], 
               LineBox[{811, 1492}], 
               LineBox[{812, 1493}], 
               LineBox[{813, 1494}], 
               LineBox[{814, 1495}], 
               LineBox[{815, 1496}], 
               LineBox[{816, 1497}], 
               LineBox[{817, 1498}], 
               LineBox[{818, 1499}], 
               LineBox[{819, 1500}], 
               LineBox[{821, 1506}], 
               LineBox[{822, 1507}], 
               LineBox[{823, 1508}], 
               LineBox[{824, 1509}], 
               LineBox[{825, 1510}], 
               LineBox[{826, 1511}], 
               LineBox[{827, 1512}], 
               LineBox[{828, 1513}], 
               LineBox[{829, 1514}], 
               LineBox[{830, 1515}], 
               LineBox[{831, 1516}], 
               LineBox[{832, 1517}], 
               LineBox[{833, 1518}], 
               LineBox[{834, 1519}], 
               LineBox[{835, 1520}], 
               LineBox[{836, 1521}], 
               LineBox[{837, 1522}], 
               LineBox[{838, 1523}], 
               LineBox[{839, 1524}], 
               LineBox[{840, 1525}], 
               LineBox[{841, 1526}], 
               LineBox[{842, 1527}], 
               LineBox[{843, 1528}], 
               LineBox[{844, 1529}], 
               LineBox[{845, 1530}], 
               LineBox[{846, 1531}], 
               LineBox[{847, 1532}], 
               LineBox[{848, 1533}], 
               LineBox[{849, 1534}], 
               LineBox[{850, 1535}], 
               LineBox[{851, 1536}], 
               LineBox[{852, 1537}], 
               LineBox[{853, 1538}], 
               LineBox[{854, 1539}], 
               LineBox[{855, 1540}], 
               LineBox[{856, 1541}], 
               LineBox[{857, 1542}], 
               LineBox[{858, 1543}], 
               LineBox[{859, 1544}], 
               LineBox[{861, 1550}], 
               LineBox[{863, 1556}], 
               LineBox[{864, 1557}], 
               LineBox[{865, 1558}], 
               LineBox[{866, 1559}], 
               LineBox[{867, 1560}], 
               LineBox[{868, 1561}], 
               LineBox[{870, 1567}], 
               LineBox[{871, 1568}], 
               LineBox[{872, 1569}], 
               LineBox[{873, 1570}], 
               LineBox[{874, 1571}], 
               LineBox[{876, 1577}], 
               LineBox[{877, 1578}], 
               LineBox[{878, 1579}], 
               LineBox[{879, 1580}], 
               LineBox[{880, 1581}], 
               LineBox[{881, 1582}], 
               LineBox[{882, 1583}], 
               LineBox[{883, 1584}], 
               LineBox[{885, 1590}], 
               LineBox[{886, 1591}], 
               LineBox[{887, 1592}], 
               LineBox[{888, 1593}], 
               LineBox[{889, 1594}], 
               LineBox[{891, 1600}], 
               LineBox[{892, 1601}], 
               LineBox[{893, 1602}], 
               LineBox[{894, 1603}], 
               LineBox[{898, 1611}], 
               LineBox[{899, 1612}], 
               LineBox[{900, 1613}], 
               LineBox[{901, 1614}], 
               LineBox[{905, 1622}], 
               LineBox[{907, 1628}], 
               LineBox[{908, 1629}], 
               LineBox[{914, 1639}], 
               LineBox[{919, 1648}], 
               LineBox[{922, 1655}], 
               LineBox[{928, 1665}], 
               LineBox[{930, 1671}], 
               LineBox[{933, 1678}], 
               LineBox[{934, 1679}], 
               LineBox[{935, 1680}], 
               LineBox[{936, 1681}], 
               LineBox[{942, 1691}], 
               LineBox[{949, 1702}], 
               LineBox[{950, 1703}], 
               LineBox[{951, 1704}], 
               LineBox[{956, 1713}], 
               LineBox[{969, 1730}], 
               LineBox[{970, 1731}], 
               LineBox[{971, 1732}], 
               LineBox[{983, 1748}], 
               LineBox[{984, 1749}], 
               LineBox[{985, 1750}]}}, {{
               Directive[
                PointSize[0.004583333333333334], 
                AbsoluteThickness[1.6], 
                RGBColor[1, 0, 0]], 
               PointBox[CompressedData["
1:eJwNxGlgiAUAANBv6bB0UUl3ytGphHQoKqI5ik4qZaXDsbk2xk67xzZs2Fzb
XHNtttmwrXS5ytEh0qFc3SchKvJ+vNc8PLJfREgQBGEa1TAIRjOGKKIZyzhi
GM8EYokjngQSSWIiyaSQShrpZJBJFpOYTDY55DKFqUwjj3ymM4OZFFDILGYz
h7nMo4hiSpjPAhayiMWUsoSlLGM5KyijnJVUUEkVq6imhtWsYS211FHPm7zF
Ot7mHd7lPd5nPRvYyCY28wEfsoWtbGM7H/Exn/ApO/iMnezic3bzBV/yFV+z
h2/4lr3sYz8HOMh3fM8P/MhP/Mwv/Mpv/M4f/MkhDvMXRzjKMf7mOCf4h3/5
j5Oc4n+C0CAI4QwacCZncTbn0JBQzqUR53E+F3AhF9GYJlzMJVxKUy6jGZdz
BVdyFVdzDddyHc25nhtoQUta0ZobuYmbuYVbuY023M4dtOVO2tGeDtxFR+7m
Hu7lPjpxPw/QmS48yEM8TFe68Qjd6cGjhNGTXvSmD4/xOH3pxxM8yVM8zTM8
S38G8BzP8wIDeZGXGEQ4L/MKg3mV13idNxjCUIYxnAgiGcFIRjGaMUQRzVjG
EcN4JhBLHPEkkEgSE0kmhVTSSCeDTLKYxGSyySGXKUxlGnnkM50ZzKSAQmYx
mznMZR5FFFPCfBawkEUsppQlLGUZy1lBGeWspIJKqlhFNTWsZg1rqaWOek4D
LVK4DA==
                "]]}, {}, {
               Directive[
                PointSize[0.004583333333333334], 
                AbsoluteThickness[1.6], 
                RGBColor[1, 0.5, 0]], 
               PointBox[CompressedData["
1:eJwNxGeADgQAANDvGnfnpnNuH+7OdnsP7nADd47qhFIaJxXVnRJKmkaZDdpR
NJDd0NQuVNq0syKVooFK6/14L725taklKBAI1Cs4PBAIIZQ2hBFOBJFEEU1b
YmhHLO2JI54EEkkimRRS6UBHOpFGOhl0pgtd6UZ3etCTXmSSRTY55JJHPgUU
UkQxJZRSRjkV9KYPlVTRl370p5oaaqljAAMZRD0NDKaRIQzlFE7lNJoYxukM
ZwQjOYMzGcVZnM1ozuFczuN8mhnDBYzlQi7iYsYxnku4lMtooZUJXM4VTORK
JjGZKVzF1UzlGqZxLddxPTdwIzcxnRnMZBY3cwuzmcNc5jGfBdzKbdzOHSxk
EXdyF3dzD/dyH/fzAItZwoM8xFKW8TCP8CiPsZwVrORxVrGaNaxlHevZwBM8
yVM8zUae4Vme43le4EU28RIv8wqv8hqv8wZv8hab2cJW3uYd3mUb7/E+H/Ah
H/Exn7CdHXzKZ3zOF3zJV3zNN+xkF7vZw16+ZR/7+Y4DfM8P/MhBfuJnDnGY
X/iV3/idIxzlGH/wJ39xnL/5h3/5j0BEIBDECZzISZxMMCGE0oYwwokgkiii
aUsM7YilPXHEk0AiSSSTQiod6Egn0kgng850oSvd6E4PetKLTLLIJodc8sin
gEKKKKaEUsoop4Le9KGSKvrSj/5UU0MtdQxgIIOop4HBNDKEofwPvoeb6g==

                "]]}, {}}}], {{}, {}}}, {
          DisplayFunction -> Identity, DisplayFunction -> Identity, 
           AspectRatio -> NCache[GoldenRatio^(-1), 0.6180339887498948], 
           Axes -> {True, True}, AxesLabel -> {
             FormBox["\"Day\"", TraditionalForm], 
             FormBox["\"Infections, Deaths x 1\"", TraditionalForm]}, 
           AxesOrigin -> {0, 0}, DisplayFunction :> Identity, 
           Frame -> {{False, False}, {False, False}}, 
           FrameLabel -> {{None, None}, {None, None}}, 
           FrameTicks -> {{Automatic, Automatic}, {Automatic, Automatic}}, 
           GridLines -> {None, None}, GridLinesStyle -> Directive[
             GrayLevel[0.5, 0.4]], 
           Method -> {
            "OptimizePlotMarkers" -> True, "OptimizePlotMarkers" -> True, 
             "CoordinatesToolOptions" -> {"DisplayFunction" -> ({
                 Identity[
                  Part[#, 1]], 
                 Identity[
                  Part[#, 2]]}& ), "CopiedValueFunction" -> ({
                 Identity[
                  Part[#, 1]], 
                 Identity[
                  Part[#, 2]]}& )}}, PlotLabel -> 
           FormBox["\"Infections, Deaths per capita\"", TraditionalForm], 
           PlotRange -> {{0, 330.}, {0, 0.00007164280438404959}}, 
           PlotRangeClipping -> True, PlotRangePadding -> {{
              Scaled[0.02], 
              Scaled[0.02]}, {
              Scaled[0.02], 
              Scaled[0.05]}}, Ticks -> {Automatic, Automatic}}], 
         FormBox[
          FormBox[
           
           TemplateBox[{
            "\"New Infections\"", "\"Model Reported New Infections\"", 
             "\"Deaths \[Times] 10\"", "\"Model Deaths \[Times] 10\""}, 
            "PointLegend", DisplayFunction -> (FormBox[
              StyleBox[
               StyleBox[
                PaneBox[
                 TagBox[
                  GridBox[{{
                    TagBox[
                    GridBox[{{
                    GraphicsBox[{{}, {
                    Directive[
                    EdgeForm[
                    Directive[
                    Opacity[0.3], 
                    GrayLevel[0]]], 
                    PointSize[0.5], 
                    AbsoluteThickness[1.6], 
                    RGBColor[1, 0, 0]], {
                    Directive[
                    EdgeForm[
                    Directive[
                    Opacity[0.3], 
                    GrayLevel[0]]], 
                    PointSize[0.5], 
                    AbsoluteThickness[1.6], 
                    RGBColor[1, 0, 0]], 
                    PointBox[
                    NCache[{
                    Scaled[{
                    Rational[1, 2], 
                    Rational[1, 2]}]}, {
                    Scaled[{0.5, 0.5}]}]]}}}, AspectRatio -> Full, 
                    ImageSize -> {10, 10}, PlotRangePadding -> None, 
                    ImagePadding -> Automatic, 
                    BaselinePosition -> (Scaled[0.1] -> Baseline)], #}, {
                    GraphicsBox[{{
                    Directive[
                    EdgeForm[
                    Directive[
                    Opacity[0.3], 
                    GrayLevel[0]]], 
                    PointSize[0.5], 
                    AbsoluteThickness[1.6], 
                    RGBColor[1, 0, 0]], {
                    LineBox[{{0, 10}, {20, 10}}]}}, {
                    Directive[
                    EdgeForm[
                    Directive[
                    Opacity[0.3], 
                    GrayLevel[0]]], 
                    PointSize[0.5], 
                    AbsoluteThickness[1.6], 
                    RGBColor[1, 0, 0]], {}}}, AspectRatio -> Full, 
                    ImageSize -> {20, 10}, PlotRangePadding -> None, 
                    ImagePadding -> Automatic, 
                    BaselinePosition -> (Scaled[0.1] -> Baseline)], #2}, {
                    GraphicsBox[{{}, {
                    Directive[
                    EdgeForm[
                    Directive[
                    Opacity[0.3], 
                    GrayLevel[0]]], 
                    PointSize[0.5], 
                    AbsoluteThickness[1.6], 
                    RGBColor[1, 0.5, 0]], {
                    Directive[
                    EdgeForm[
                    Directive[
                    Opacity[0.3], 
                    GrayLevel[0]]], 
                    PointSize[0.5], 
                    AbsoluteThickness[1.6], 
                    RGBColor[1, 0.5, 0]], 
                    PointBox[
                    NCache[{
                    Scaled[{
                    Rational[1, 2], 
                    Rational[1, 2]}]}, {
                    Scaled[{0.5, 0.5}]}]]}}}, AspectRatio -> Full, 
                    ImageSize -> {10, 10}, PlotRangePadding -> None, 
                    ImagePadding -> Automatic, 
                    BaselinePosition -> (Scaled[0.1] -> Baseline)], #3}, {
                    GraphicsBox[{{
                    Directive[
                    EdgeForm[
                    Directive[
                    Opacity[0.3], 
                    GrayLevel[0]]], 
                    PointSize[0.5], 
                    AbsoluteThickness[1.6], 
                    RGBColor[1, 0.5, 0]], {
                    LineBox[{{0, 10}, {20, 10}}]}}, {
                    Directive[
                    EdgeForm[
                    Directive[
                    Opacity[0.3], 
                    GrayLevel[0]]], 
                    PointSize[0.5], 
                    AbsoluteThickness[1.6], 
                    RGBColor[1, 0.5, 0]], {}}}, AspectRatio -> Full, 
                    ImageSize -> {20, 10}, PlotRangePadding -> None, 
                    ImagePadding -> Automatic, 
                    BaselinePosition -> (Scaled[0.1] -> Baseline)], #4}}, 
                    GridBoxAlignment -> {
                    "Columns" -> {Center, Left}, "Rows" -> {{Baseline}}}, 
                    AutoDelete -> False, 
                    GridBoxDividers -> {
                    "Columns" -> {{False}}, "Rows" -> {{False}}}, 
                    GridBoxItemSize -> {
                    "Columns" -> {{All}}, "Rows" -> {{All}}}, 
                    GridBoxSpacings -> {
                    "Columns" -> {{0.5}}, "Rows" -> {{0.8}}}], "Grid"]}}, 
                   GridBoxAlignment -> {
                    "Columns" -> {{Left}}, "Rows" -> {{Top}}}, AutoDelete -> 
                   False, GridBoxItemSize -> {
                    "Columns" -> {{Automatic}}, "Rows" -> {{Automatic}}}, 
                   GridBoxSpacings -> {"Columns" -> {{1}}, "Rows" -> {{0}}}], 
                  "Grid"], Alignment -> Left, AppearanceElements -> None, 
                 ImageMargins -> {{5, 5}, {5, 5}}, ImageSizeAction -> 
                 "ResizeToFit"], LineIndent -> 0, StripOnInput -> False], {
               FontFamily -> "Arial"}, Background -> Automatic, StripOnInput -> 
               False], TraditionalForm]& ), 
            InterpretationFunction :> (RowBox[{"PointLegend", "[", 
               RowBox[{
                 RowBox[{"{", 
                   RowBox[{
                    RowBox[{"Directive", "[", 
                    RowBox[{
                    RowBox[{"PointSize", "[", "0.004583333333333334`", "]"}], 
                    ",", 
                    RowBox[{"AbsoluteThickness", "[", "1.6`", "]"}], ",", 
                    InterpretationBox[
                    ButtonBox[
                    TooltipBox[
                    GraphicsBox[{{
                    GrayLevel[0], 
                    RectangleBox[{0, 0}]}, {
                    GrayLevel[0], 
                    RectangleBox[{1, -1}]}, {
                    RGBColor[1, 0, 0], 
                    RectangleBox[{0, -1}, {2, 1}]}}, DefaultBaseStyle -> 
                    "ColorSwatchGraphics", AspectRatio -> 1, Frame -> True, 
                    FrameStyle -> RGBColor[0.6666666666666666, 0., 0.], 
                    FrameTicks -> None, PlotRangePadding -> None, ImageSize -> 
                    Dynamic[{Automatic, 1.35 CurrentValue["FontCapHeight"]/
                    AbsoluteCurrentValue[Magnification]}]], 
                    StyleBox[
                    RowBox[{"RGBColor", "[", 
                    RowBox[{"1", ",", "0", ",", "0"}], "]"}], NumberMarks -> 
                    False]], Appearance -> None, BaseStyle -> {}, 
                    BaselinePosition -> Baseline, DefaultBaseStyle -> {}, 
                    ButtonFunction :> With[{Typeset`box$ = EvaluationBox[]}, 
                    If[
                    Not[
                    AbsoluteCurrentValue["Deployed"]], 
                    SelectionMove[Typeset`box$, All, Expression]; 
                    FrontEnd`Private`$ColorSelectorInitialAlpha = 1; 
                    FrontEnd`Private`$ColorSelectorInitialColor = 
                    RGBColor[1, 0, 0]; 
                    FrontEnd`Private`$ColorSelectorUseMakeBoxes = True; 
                    MathLink`CallFrontEnd[
                    FrontEnd`AttachCell[Typeset`box$, 
                    FrontEndResource["RGBColorValueSelector"], {
                    0, {Left, Bottom}}, {Left, Top}, 
                    "ClosingActions" -> {
                    "SelectionDeparture", "ParentChanged", 
                    "EvaluatorQuit"}]]]], BaseStyle -> Inherited, Evaluator -> 
                    Automatic, Method -> "Preemptive"], 
                    RGBColor[1, 0, 0], Editable -> False, Selectable -> 
                    False]}], "]"}], ",", 
                    RowBox[{"Directive", "[", 
                    RowBox[{
                    RowBox[{"PointSize", "[", "0.004583333333333334`", "]"}], 
                    ",", 
                    RowBox[{"AbsoluteThickness", "[", "1.6`", "]"}], ",", 
                    InterpretationBox[
                    ButtonBox[
                    TooltipBox[
                    GraphicsBox[{{
                    GrayLevel[0], 
                    RectangleBox[{0, 0}]}, {
                    GrayLevel[0], 
                    RectangleBox[{1, -1}]}, {
                    RGBColor[1, 0, 0], 
                    RectangleBox[{0, -1}, {2, 1}]}}, DefaultBaseStyle -> 
                    "ColorSwatchGraphics", AspectRatio -> 1, Frame -> True, 
                    FrameStyle -> RGBColor[0.6666666666666666, 0., 0.], 
                    FrameTicks -> None, PlotRangePadding -> None, ImageSize -> 
                    Dynamic[{Automatic, 1.35 CurrentValue["FontCapHeight"]/
                    AbsoluteCurrentValue[Magnification]}]], 
                    StyleBox[
                    RowBox[{"RGBColor", "[", 
                    RowBox[{"1", ",", "0", ",", "0"}], "]"}], NumberMarks -> 
                    False]], Appearance -> None, BaseStyle -> {}, 
                    BaselinePosition -> Baseline, DefaultBaseStyle -> {}, 
                    ButtonFunction :> With[{Typeset`box$ = EvaluationBox[]}, 
                    If[
                    Not[
                    AbsoluteCurrentValue["Deployed"]], 
                    SelectionMove[Typeset`box$, All, Expression]; 
                    FrontEnd`Private`$ColorSelectorInitialAlpha = 1; 
                    FrontEnd`Private`$ColorSelectorInitialColor = 
                    RGBColor[1, 0, 0]; 
                    FrontEnd`Private`$ColorSelectorUseMakeBoxes = True; 
                    MathLink`CallFrontEnd[
                    FrontEnd`AttachCell[Typeset`box$, 
                    FrontEndResource["RGBColorValueSelector"], {
                    0, {Left, Bottom}}, {Left, Top}, 
                    "ClosingActions" -> {
                    "SelectionDeparture", "ParentChanged", 
                    "EvaluatorQuit"}]]]], BaseStyle -> Inherited, Evaluator -> 
                    Automatic, Method -> "Preemptive"], 
                    RGBColor[1, 0, 0], Editable -> False, Selectable -> 
                    False]}], "]"}], ",", 
                    RowBox[{"Directive", "[", 
                    RowBox[{
                    RowBox[{"PointSize", "[", "0.004583333333333334`", "]"}], 
                    ",", 
                    RowBox[{"AbsoluteThickness", "[", "1.6`", "]"}], ",", 
                    InterpretationBox[
                    ButtonBox[
                    TooltipBox[
                    GraphicsBox[{{
                    GrayLevel[0], 
                    RectangleBox[{0, 0}]}, {
                    GrayLevel[0], 
                    RectangleBox[{1, -1}]}, {
                    RGBColor[1, 0.5, 0], 
                    RectangleBox[{0, -1}, {2, 1}]}}, DefaultBaseStyle -> 
                    "ColorSwatchGraphics", AspectRatio -> 1, Frame -> True, 
                    FrameStyle -> 
                    RGBColor[0.6666666666666666, 0.33333333333333337`, 0.], 
                    FrameTicks -> None, PlotRangePadding -> None, ImageSize -> 
                    Dynamic[{Automatic, 1.35 CurrentValue["FontCapHeight"]/
                    AbsoluteCurrentValue[Magnification]}]], 
                    StyleBox[
                    RowBox[{"RGBColor", "[", 
                    RowBox[{"1", ",", "0.5`", ",", "0"}], "]"}], NumberMarks -> 
                    False]], Appearance -> None, BaseStyle -> {}, 
                    BaselinePosition -> Baseline, DefaultBaseStyle -> {}, 
                    ButtonFunction :> With[{Typeset`box$ = EvaluationBox[]}, 
                    If[
                    Not[
                    AbsoluteCurrentValue["Deployed"]], 
                    SelectionMove[Typeset`box$, All, Expression]; 
                    FrontEnd`Private`$ColorSelectorInitialAlpha = 1; 
                    FrontEnd`Private`$ColorSelectorInitialColor = 
                    RGBColor[1, 0.5, 0]; 
                    FrontEnd`Private`$ColorSelectorUseMakeBoxes = True; 
                    MathLink`CallFrontEnd[
                    FrontEnd`AttachCell[Typeset`box$, 
                    FrontEndResource["RGBColorValueSelector"], {
                    0, {Left, Bottom}}, {Left, Top}, 
                    "ClosingActions" -> {
                    "SelectionDeparture", "ParentChanged", 
                    "EvaluatorQuit"}]]]], BaseStyle -> Inherited, Evaluator -> 
                    Automatic, Method -> "Preemptive"], 
                    RGBColor[1, 0.5, 0], Editable -> False, Selectable -> 
                    False]}], "]"}], ",", 
                    RowBox[{"Directive", "[", 
                    RowBox[{
                    RowBox[{"PointSize", "[", "0.004583333333333334`", "]"}], 
                    ",", 
                    RowBox[{"AbsoluteThickness", "[", "1.6`", "]"}], ",", 
                    InterpretationBox[
                    ButtonBox[
                    TooltipBox[
                    GraphicsBox[{{
                    GrayLevel[0], 
                    RectangleBox[{0, 0}]}, {
                    GrayLevel[0], 
                    RectangleBox[{1, -1}]}, {
                    RGBColor[1, 0.5, 0], 
                    RectangleBox[{0, -1}, {2, 1}]}}, DefaultBaseStyle -> 
                    "ColorSwatchGraphics", AspectRatio -> 1, Frame -> True, 
                    FrameStyle -> 
                    RGBColor[0.6666666666666666, 0.33333333333333337`, 0.], 
                    FrameTicks -> None, PlotRangePadding -> None, ImageSize -> 
                    Dynamic[{Automatic, 1.35 CurrentValue["FontCapHeight"]/
                    AbsoluteCurrentValue[Magnification]}]], 
                    StyleBox[
                    RowBox[{"RGBColor", "[", 
                    RowBox[{"1", ",", "0.5`", ",", "0"}], "]"}], NumberMarks -> 
                    False]], Appearance -> None, BaseStyle -> {}, 
                    BaselinePosition -> Baseline, DefaultBaseStyle -> {}, 
                    ButtonFunction :> With[{Typeset`box$ = EvaluationBox[]}, 
                    If[
                    Not[
                    AbsoluteCurrentValue["Deployed"]], 
                    SelectionMove[Typeset`box$, All, Expression]; 
                    FrontEnd`Private`$ColorSelectorInitialAlpha = 1; 
                    FrontEnd`Private`$ColorSelectorInitialColor = 
                    RGBColor[1, 0.5, 0]; 
                    FrontEnd`Private`$ColorSelectorUseMakeBoxes = True; 
                    MathLink`CallFrontEnd[
                    FrontEnd`AttachCell[Typeset`box$, 
                    FrontEndResource["RGBColorValueSelector"], {
                    0, {Left, Bottom}}, {Left, Top}, 
                    "ClosingActions" -> {
                    "SelectionDeparture", "ParentChanged", 
                    "EvaluatorQuit"}]]]], BaseStyle -> Inherited, Evaluator -> 
                    Automatic, Method -> "Preemptive"], 
                    RGBColor[1, 0.5, 0], Editable -> False, Selectable -> 
                    False]}], "]"}]}], "}"}], ",", 
                 RowBox[{"{", 
                   RowBox[{#, ",", #2, ",", #3, ",", #4}], "}"}], ",", 
                 RowBox[{"LegendMarkers", "\[Rule]", 
                   RowBox[{"{", 
                    RowBox[{
                    RowBox[{"{", 
                    RowBox[{"False", ",", "Automatic"}], "}"}], ",", 
                    RowBox[{"{", 
                    RowBox[{"False", ",", "Automatic"}], "}"}]}], "}"}]}], 
                 ",", 
                 RowBox[{"Joined", "\[Rule]", 
                   RowBox[{"{", 
                    RowBox[{"False", ",", "True", ",", "False", ",", "True"}],
                     "}"}]}], ",", 
                 RowBox[{"LabelStyle", "\[Rule]", 
                   RowBox[{"{", "}"}]}], ",", 
                 RowBox[{"LegendLayout", "\[Rule]", "\"Column\""}]}], 
               "]"}]& ), Editable -> True], TraditionalForm], 
          TraditionalForm]},
        "Legended",
        DisplayFunction->(GridBox[{{
            TagBox[
             ItemBox[
              PaneBox[
               TagBox[#, "SkipImageSizeLevel"], 
               Alignment -> {Center, Baseline}, BaselinePosition -> Baseline],
               DefaultBaseStyle -> "Labeled"], "SkipImageSizeLevel"], 
            ItemBox[#2, DefaultBaseStyle -> "LabeledLabel"]}}, 
          GridBoxAlignment -> {"Columns" -> {{Center}}, "Rows" -> {{Center}}},
           AutoDelete -> False, GridBoxItemSize -> Automatic, 
          BaselinePosition -> {1, 1}]& ),
        Editable->True,
        InterpretationFunction->(RowBox[{"Legended", "[", 
           RowBox[{#, ",", 
             RowBox[{"Placed", "[", 
               RowBox[{#2, ",", "After"}], "]"}]}], "]"}]& )], 
       TemplateBox[{
         GraphicsBox[{{}, {{{}, {}, {
              Hue[0.67, 0.6, 0.6], 
              Directive[
               PointSize[0.0055000000000000005`], 
               AbsoluteThickness[1.6], 
               RGBColor[1, 0.5, 0]], 
              LineBox[CompressedData["
1:eJxdz0uulFUUBeCNLZs0aNigURJDjCFYKCg+71FUFHmUCPhEDyioPKR4DGAP
oZzBGcKdAMkewh3CGUINwRhNTH1/5893VlZW9su3H12980JEXDgU8c//32+7
9/pfzx8+P7rd+++h7fpFfBgfwS/ho3iBj+FX8HH8Kn4Nn8An8RKfwm/gN/Fp
fAa/hd/GZ/E7+F38Hn4ff4A/xHu47TpxfESO42NyHOfIcXxCjuNTchyfkeM4
T47jc3IcX5DjuECO40tyHBfJcVwix3GZHMcVchyrXTecuHB8RR8nLhxX6ePE
heNr+jhx4bhGHycuHNfp48SF4wZ9nLhwfEMfJy4c39LHiQvHd/Rx4sLxPX2c
uHD8QB8nLhw/0seJC8dN+jhx4fiJPk5cOH6mjxMXjr7rBW6448QDF544brGP
G+448cCFJ47b7OOGO048cOGJ4xf2ccMdJx648MTxK/u44Y4TD1x44rjDPm64
48QDF5447rKPG+448cCFJ47f2McNd5x44MITx+/s44Y7Tjxw4YnjD/Zxwx0n
HrjwxHGPfdxwx4kHLjxx3GcfN9xx4oELTxwP2McNd5x44MITx0P2ccMdJx64
8MTxJ/u44Y4TD1x44njEPm6448QDF5441rs+jBd4iRte4Y7XOPEGD7yPCx/g
ibc4HnM/XuAlbniFO17jxBs88D4ufIAn3uJ4wv14gZe44RXueI0Tb/DA+7jw
AZ54i+Mp9+MFXuKGV7jjNU68wQPv48IHeOItjmfcjxd4iRte4Y7XOPEGj//9
NzbPXiI=
               "]]}, {
              Hue[0.9060679774997897, 0.6, 0.6], 
              Directive[
               PointSize[0.0055000000000000005`], 
               AbsoluteThickness[1.6], 
               RGBColor[1, 0, 0]], 
              LineBox[CompressedData["
1:eJxNlnlYzXkbxk+LNkVJlO09liwJIUWkOy0UpbSvTtupU506m2qsZxjyTsbE
MCaGOYQa+z5FOESWMaUiUkikzRIKpeX1XtPzPc4/5/p0/+7f/b2f73Ouq5GR
yUti1Dkcjrsah/P/738/LQ7tJd5BB4a0OPT+ATnD9vmpWAecsc+8VWyIv7YM
9VTxQBSPiXFXsSk+vnvoquJhmJCR5aRiLkbZlELFoxA++tRcFY9Bv5wUexWP
RYA04hseD6Pyi988b4G2508dVWyJWSVj5qt4Mnx63n9zXiukep//pu9UhDm2
xqp4GvYbjFmu4unoKKvIVLE1/H/PPqLiGdDnTyxWsQ3KjMw+qtgWQreR5gcZ
z0SRh3qoimdh9Il1u1Rsh+Eflr1Q8WzUG56yzWE8B1kvTH9VsT0MZFs5uYzn
Qt/UIE3FDtgsX9mlYuDN1odb/iSWA2lmw2wOMd0RbzydmhnLHfHIwf3UYabP
w51PFpuOMH0e3qZXfXeU6U44+nDhymNMd4KpX9S240x3xp347qsnmO4MtyfN
OqeY7oLrbY3800x3geuq7MdnmO6K4zlHhOeY7oq1pWsG5zF9PtosllflM30+
4r0e5l9g+gIIKk+dusj0BThQ33H9MtPdMOJKyocrTHfDm+8v2V1jujtefJi5
q4jp7ni8y3TgLaYvhKhf0P6/mb4Qvn8UuBczfRGOyG/3KWX6IowQ/FNeznQP
TKosO1XBdA80mB1WVDLdE26GTTurme6JMLXGPU+Zvhhu0bf+rGX6YlQ+Scur
Y7oXPm88d6OBGF4o3WJ2r5k974VVQ8wevSFWeoF71qTiHfN743JCxLVW5vdG
nN6ivZ+Y3xuhvKmCDub3xqTGjaZdzL8E3ONth3uYfwnqDAK56kPJvwSxgY8l
msTKJSjMUNurRczxQW7/zFwdYvhg5cK8dD3m94GNw2h7feb3wQK95hsGzO8L
reIj4/ozvy/K7v8aasj8vhhYHhprxPy+eK/n7DaA+f0w8bdRmsbM74fZup1Z
jOV+EKhV6g9kfj98KWsOZ8zxh0+99VbG8MczL8dcxnJ//LfLdp/K74+qN2vk
Kn8A9oVznFT+AIwLy2tU5QdAV//hMsbKAOTdndCgOn8g3rd4zGOMQMSJn25g
feWByIlecIHNQxmIrCneL9i8OEFo6FOip5pfEAy762z7MX8QJp0rT2HzVgYh
Q/FTKbsPTjBSSuoXMEYwOiJO3unL/MEQKh9NYawMxn3vewPZ/XJCoH6j7B9t
5g9Be7a2uwbzh+DhL3fdv7D9C8F88eZMts+cUAgnVbRWsf0LRY/1CtlVtr+h
kOsPn7aX+UORuf9mSirzh6FKmZrnzPxh+Euok63D/GGoX15oWmhG/jDsf51r
IyPmhGNeN3jDiBGOp8XhzgWm5A+H3Ybblb7EynCcf28aUz+Y/EshGzdjxTJi
LEXQ2iQtNWL5UoxPHeC4aRD5l2LdFdvLZsQcHkaEzmg9bNLLXB5aqzJ0XIjB
g+/uyvsvB/Yyj4cM4eXKrcRyHlZZGs1yJ1bwsPSnmfsMiJU8dPmlLn5s3Ms1
PFgYvhyTT8yJQPW1oEMKYm4Eln35rX0rMSKQOjWrdjMxLwIb+xwz+YVYHgFn
7lXLPcSKCKSlt644RqyMgNPgdaZXWX4EIl2PVVSw/EgY6ByObGL5kShKi3Ts
YPmR2NWzs1GD9Y8E12vxA03WPxJnZZP/YM8rInHjupb1c5YfifRPgoEXWX4k
Rtpu9Etn+VHwajJ+4sjyo1AmSil6NYDyozD+dfjajcS8KFy/vbXQhFgehfRV
JcXbjSj/6/suTcvXI1ZGwX7fFttUQ8qPwjhers+T/pQfjfLd1l3ziLnRGJ5x
+15OP8qPxgbrFTMNiXnRONRy8MoaA8qPhrpb+uEOfcqPxqD2H+euJ1ZGo5Ov
/GMUcU00DH+wKC3vS/kxmME72raDmBuDIT/M25VIjBiUmLyUeRDzYtD1wtTO
hlgegw7OnDGjiRUx8C6siTEiVsbgsdV3r7r1KD8GrlPU45uJOXxwg9X7PSDm
8uEa2Kl3jRh8rEtIG3yWmMeHNDa/+gixnA+fy8bKo8QKPm7kFgw9T6zkI2GK
2t1yls+H2UnHe50sPxY6LrtW27L+sWganmq0nvWPRd8hMy1fsv6xaLVoEoTS
POWx6HdEY1ETm38sJp0M2baZ7kcZi4bMTS+c6f5qYrH10IwoLXb/cSi8lZV2
m91/HMxbJwSk074gDnWV8xun0T7x4vDMo7ntKrE8DrIr2lmWtI+KOOhOvmLC
J1bG4ddEy6FxxDVxCJjKr51MzBFgbMsm/nl6H1eAodEJ7/oSQ4DauqXR5nQe
ngDOxzS+6NN55QKEJYn871BfhQA99itMU9j+CaDYpvuTBc2vRoB1ZbUBmmz+
8cj1H3DRRJfy49EZVeDI16H8eIgXbW/5oE358ehTPbztDLE8Hq9Gv2zeTayI
x5xb93dmEyvjMTRjvfcF4pqvz1fUWj0i5iQgOjS3qpWYm4CFs0LedhIjAc6X
NPvXsfwEPGh8ZXeA5Sdg7MP1ifYsPwFFf7XsP6NF+QlI0X6nPYi4JgEjMzyz
EvtQfiJevzIXXtWk/ERMT5eVmxEjET8Xr9dZpkH5idiWlNJTrU75iei23v0l
jFiRiLn+pzvViJWJSJnTvfCOGuUn4rPJgG35xBwhLkSel10j5gqRVpDytoUY
Quwb/aDBmd7HE6LO6fP2QpYvhLjgaUscnU8hxFGNyWHj6PxKITI0su0biGuE
UHv7s2wH658E2eTn1lY0H24ShAfly/OJkYTbmZ1zHNj8kzDtVsDdm2z+STi9
2HK5D+2LIgnJ0YeqSomVSegxDj42kfarJglb7jsd9iXmJKM2NurIArZ/yTi5
Y8IMXWIk4/Htj9uz6H28ZHgXXbjwheUno6q9ctMkdv/J2NP3cd1Edv/JGOCp
YdbJ+ifDzjzT+jjNiyOCz0LBsxCap6EI/Q+MTDNh9yGCm2f/v2/0vP2XrUTI
ttUz39TVyxBhmH1hQ/yXXvYSIb7aaJiovZd5IpwfE3n6zKdeFolw7+Buj+CP
vSwXIali5vLVbb2cKUK4fPx6c2KFCNNbpKNsiE+IoH0zcPJKYqUIbT9/f/8W
8V0REs2mn9Ok99eIkNV+NHokcYsIoislH82IOWKc43qmN5HfUAwL9/ZlcmKu
GJvchnQUtFJ/MU4WPnt5/AP1F2P4aAO/9PfUX4xO17CNye+ovxjoKr+xtoX6
i+HiwL988S31F+OWU321NnGmGENajTc7vKH+YkQ/CX8U+Jr6i7/+P2g/IewV
9RejpXC+ZVgz9Rdj3dywvwVN1F8MreoucUYj9f/ap8535JkG6i+BZX7cscJ6
6i/B68Dj6gdeUn8JEhu/Dwipo/4SJOVY5+m+oP4S8C0mWj2vpf4SZO+B8D/E
PAlKzpi7PHhG/SXY/WZ1uDHpcglcrGen1hBnSnDp3ErZInq/QoIftpf7hNN5
TkgQMlsUZEB9lBKsFghn2dE87krwcUaWzXGaZ40E/YKDFkyk+2qR4JN4irGU
3b8UFYO73gbSvhpKYcstvFBA+8yV4nNh0c502ncrKaYfXZud2039pbCzub/F
lH4fXlKcbP39dTXpPCksMipyjYhFUpSOjn3f1En9pdged9FyP+VlSlHuF6oj
7aD+UnhkL4hbQ+c7IcWk/ufePf1M/aXQTjdX7iK+K0VEnw6Xs8Q1UuhGjdg5
kfwtUrRzKw+0EnNkeHc1w7Sd8gxlGFWsGT6AzseVYdah8YGGrL8MmUf15DfZ
71+G8/oHtcZSPy8Zdozt+c6K9ZchS6SRp8H6yzA3Y292EfnlMuQYbS7eQJwp
w8cfN6TMJ1bIMMi8qlv7K/8Pdbhhgg==
               "]]}, {
              Hue[0.1421359549995791, 0.6, 0.6], 
              Directive[
               PointSize[0.0055000000000000005`], 
               AbsoluteThickness[1.6], 
               RGBColor[0, 0, 1]], 
              LineBox[CompressedData["
1:eJxNmHdYVNcWxQcVRQWDYkQBcUTMs0QEGxLksZCiIH3odYAZmIGBaYAiKIPB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               "]]}, {
              Hue[0.37820393249936934`, 0.6, 0.6], 
              Directive[
               PointSize[0.0055000000000000005`], 
               AbsoluteThickness[1.6], 
               RGBColor[1, 0, 1]], 
              LineBox[CompressedData["
1:eJw11Xk81HngBvBRkc6lQ+mcSpJcOSodepScHW6SYzBuw8yg0GVpt3SqpAjR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               "]]}, {
              Hue[0.6142719099991583, 0.6, 0.6], 
              Directive[
               PointSize[0.0055000000000000005`], 
               AbsoluteThickness[1.6], 
               Dashing[{0, Small}], 
               RGBColor[0.5, 0, 0.5]], 
              LineBox[CompressedData["
1:eJw11nk8VAsfBvBJUskNpZLEWJK0EEpC82QpWcpadmMMxj6LstU1aFeRlNI2
pdQtF1cL4a1Jit4kKi1XV9MqiqT1lvR6P3784/P1nGeeGTPnnNHhxHuEyTEY
DKcRDMb/fw/99LJyHx9rmVqcuIT+gMy0/2zmtieRx8Cvc422ETOFrALZRKdn
psJUshr2He2c7966nqyOzRbiqRyn38masMrYctv1bhqZCR/TkTryFWKyLpza
Fz1zzE4n62PjQuubqcIMsgHgledsFJJJNoR1lEC+038j2Qgqh5ymeIVuIs/B
t7Uhu5WTNpPnYYI6v6W+YAvZBA9tbn2a37iVPB9TDjo4Kf22nWyK8YcMbmkF
ZZHNsDgqq8BKuoNsjjumu7JY5rvIC2CktLdkQnU2eSHMa6eI7p/JIVugo+vr
0vSM3eRFiBI/Xjc5LJdsibBbb07qeO4hL4ZJd4DEwjWPbAWXNJvWT557ydbw
D+JV/IzYR7bB+il6s35tyycvwf6YLd0lVfvJLBhnaDEbvx8gAz6Zcue0nQ8O
WQxktT//uL74EOVLcc7ZWb1W+wjlS3H0QW7Lo5NHKbdFvW1cQttRCeW2cD10
S2CceIxyO+TcT/Th+x6n3A4DOd4mc5cXUm6Pj7yPgn6coNwedq3TY9YvP0m5
A/6Me1Xi6V9EuQN4WwLXz99wivJl4Kj5spr+PE35MpSciB3zrvsPypfDu3GT
6polZylfDlaXq+Pro8WUOyJje/3T1IkllDsi6G+3zlEFpZSvwAjfihRWQRnl
K5Dj4RX0VfAX5U5wLg/lXfAqp9wJ0+xCz46zO0e5MzqaXr3cY3Oecme411W9
eG9/gXIXvJF713fT9yLlLjhVXLOidX0F5a7YymgVN5VUUu6KzPsNSut7L1G+
Evoiw8slttWUrxw8PVYuty2qoXwVVkzVbZiueZnyVTgROpptfvIK5W7Qe6Pz
wvaYdMhwA88sOyE75Sod74aXV8Y6/RZcO2Tp4PG3a8a7r7pGfXeMMxs1/qtz
HfXdcV3DJbfQ+zr13fH8p7fjyNgb1HfHHu2QU7dy66nvAeWvSUHV9Q3U94CX
fER9gdJ/qe8Bxa7GYGvOLep7IOjBQ8cNNxup7wm1huDbDnZN1PfE28SGnm3N
d6jviYFqrZ/6l5qp74mYhoN7bua1UN8LescNtKWpd6nvBe3vzjMOx92jvhce
69id7Y+9T30vpKDwQEZKK/W9sdmw2KAt7wH1vVH7nbW8+j8Pqe8N8+4/dJ99
fkR9b0Q+/bVdbcnf1F+NTcblG2bmt1F/NXgq+4u+jPiH+quR73T2VWRaO/VX
Y8G9lNjFY2TUXwM5/ZBL49rIWANDfXmb0spn1F+DI6mTdMqPPaf+4PGvw8tO
73tBfR/UT1Ivm7f/JfV90CY7UN9R9Ir6PkjzzvqQdu019X0gt9ptbHFPB/V9
4RhlD6NZndT3xTX95JZaURf1fTHtcNIhxztvqe+LBTuvvThg3U19P/TJrXov
qemhvh/Gdl1nGhn2Ut8PBW5zNfz7yVI//Eh5XBfZ9oH6/rDt81GUXe+jvj/+
CT0u71jzkfr+OPzj5yeDK5+o748AC7OP35o+Uz8AqtKJmXPffaF+ABxXFDfo
T/lG/QDUn9/1Y47bv9QPwFfvpHdp+d+pH4geVvVhdP+gfiDeRlR7Jrv/pH4g
2g60r9WoG6B+ILR+7R61QZfBGuoHYWxjqkZXJxlBYI8SlxlUjhiyOAha3yer
/tghN2RpEH4VyJsb8kZSPxgWqamx0SvkqR+MSm63aabJKOoH48ZtRaMF0xWo
H4yWwx0m3sqjqc9G0c3RCk0KY4bMZIOzd/b5kyPH0uOxwZ9TN5qhoDhkNhvf
SjevYY4fR4/PxrJXDOUoTaUhS9jo4R07xp7/G+2x8fTCl8knXccPWcaGzOP9
jj6BMu2HoP8Ip2jnKhXaD0FK0lsnubdkhGCNw5cpzVmqtB+CMAfjZJHpBNoP
gUrtgh1RT8mSEMwQSFea7ZlI+yFw3+p1eflKNdoPwepKxw1TVSfRPgdW+/3y
lJ6QmRzcndzhJCydTPsc5Mm0jTOzptA+B93nM119+eq0z8E6Bn9LV+BU2ufA
TZxtM9JLg/Y5qGCkKtt7TKN9DsrO9Al0fTRpPxQ51cFKb7nTaT8Uo4r0PjUk
atF+KDqOtFndyNam/VDsv3e6u8ObSfuhOO9iWRjwiiwJxUNjHZ/CtTq0H4rH
I7+1ayno0n4ofK6qj7XaR2ZwcfBO2CbRDD3a50J96lnumnNkcPHe1TF9O0uf
9rkYHfi0pPkmWcxF9LGqVjWPGbTPRUj6xYCER2QpF6dYj/QcAg1on4v9rbd4
45+RGWFYoMatSuDOpP0wnBWkNsx4Q0YYkj3u99bFGNJ+GDTNkwPu9pHFYdiV
PnZKUcos2g/D3TPPZwvkjWg/DLc26qxwyCHLwlDx0rNAQ2s27Yfj74yTHi//
JDPDccKttmUfaw7th0N/5n6h3T0yOxx98k2NupFzaT8cGeM+PMkfMY/2wzHh
lIGRyWGyNBwivVLGKWtj2g+Hu2yd33MZmRGBAROB0noHE9qPQEhJ7TzNI2RE
IPbC0wGVH2R2BJY07UyeFzif9geP997+IOI6WRKByMu3DdrMTWk/AhonDjVd
KCbLIsDc6XtBY54Z7fNwWSfCSbGKzOTB2EJ9uqu7Oe3zIHd+tEHwJzKbh7p5
LteDCxfQPg97Tj9M+RW4kPZ5sO/Pm87Vs6B9HlaHjy3W7CPLeGipfnlQr2ER
7Uei5VFRT99xS9qPxNXO5zNPpC2m/Uhc/KEY2e9nRfuROHV8Tsva+da0Hzn4
fa3qafovsiQSrOsldxuv2tB+JF4M5Hk8WbuE9iMhqD24dtQ0Fu1H4d6fJ509
ysnMKGQUp6+cqA3aj8ICS87s+2wyOwrSqm9KahKyOArOG89XO7eTJVEIsJXf
Xaq5lPajsOnQSM6sALIsCmaf2netPkxmRGPSF2aaWEZmRiPZ4LN87gxb2o9G
6wvHnM/RZHY0oufa7corJ4uj8f4r/9rAV7IkGq8DijaVLLaj/WhcX6a9yzmZ
LIuG7nr9/EflZEYMnloqjK5+TWbGoDL6weFLava0H4Npd/RSL1qT2TE4/sE1
rzSILI6BpPzGsxGpZEkM9j/q5+7IJUtjYKXo87mgiCyLgZPFltLjlWRG7OD3
+2t3ft4kM2MhczBzbG0b3o+FmqHx3t/fD+/HQtroo56j4ED7sWhMjPBv0CVL
YpGofmZPvQNZGgu7AYcrpXyyLBZa02+k3ygkM+Ig0qmfsbWdzIwDK/iZkMVc
RvtxeBDxeWIaj8yOA79m8wS/CrI4Dovy92gu+m057cfB8l31k6gosjQOG69u
iDjXRJbFIWlfc2vFIkfaj8eXwoi164rIzHhUZC6u2TdpBe3Hw7J/Z09RJpkd
D5WqRF2zHrI4HiWmF8sqPZxoPx4rj3GSkkrI0nicWWb1JHaALIuHpuP8i3Us
Z9rng6eg/20jn6zCx9a+6Qs+ZpOZfPhx7t1JOEI24SNP3/LNj0Nk8HG8Pm/f
9h1kNz7sT+QbvIwls/kQPKyvNLEl8/no3JsR4DKOLB7cc1Ed/+kWPb8cPmZX
Kncf2DL8eviQWOTP/GspuYyPlpmPN3b10+uX8mHtzhiRW0Vu5iPT/t2H+hSy
jI/gbckOY2zIvYPPd+DCwE4GmSGA3O347Yl19P9XEeCo6h+s+1uG3w8Brs1a
95frCrKJAAfmsu+/UiBDgH9HLX6qeoXeXzcBXBbW3AwXkNkCRC4xnJeuReYL
MLJ3YX12/fDnR4DeM/kHC2PJOQJkV5t9s1IlSwRQeXKlVbucPp9lArDs+0La
Vw1/vgX4Obdol10XnR/NAgjunLFITh8+3wafr5PGQsZkcq8ATuPyZvx+evj8
FyLk6wSRqyVZRYhlhUKucQNdT5hCnFxytCzbi2wixO0ejYL+f+h6BSE829V6
S7lkNyHqzo74frlz+HopRGiYk65yPJkvhHKO4Lywm663YiF2v93rkjqKnCME
TLO+6BjR9VoixJ7sOSFLg+l6XiaEddm2fxNP0/VeKkRadrJf4xhysxD9+QPm
Fhl0v5AJsbT84oslk8i9Qpx1+DxRJqX7C0OE2iMzfz3IIKuIsKNzU4e8D5kp
wqzaexOuWpNNRPDSu5ArP3f4/iRCvNlV3u/6ZDcRTtjkJl3VIrNF8I+3yM6a
QuaLYPyj7cOqcWSxCFHrGtLufqX7X44IhiFtoWuekCUiBOm+4W+4RC4ToXks
56EshywVYbPiga1FXHKzCOMYNivVLMgyERTz72jyFcm9Ihzk7/Dvkg3ffxNg
EHP4QUQNWSUB7CzRBIsjZGYCJsyx8K7ZTDZJAKfjZxDWkpGAI9zwuMk8slsC
evTn3JweSGYn4PhG5ZcRHmR+AmoHusNLlpHFCZh8fUR2riU5JwFlb438FWaT
JQlQUh0wVZ62iPU/wq7itg==
               "]]}, {
              Hue[0.8503398874989481, 0.6, 0.6], 
              Directive[
               PointSize[0.0055000000000000005`], 
               AbsoluteThickness[1.6], 
               Dashing[{0, Small}], 
               RGBColor[0, 1, 0]], 
              LineBox[CompressedData["
1:eJw91ntczfcfB/BvSOXWMSK/dTlRKUuXn0tqLS+3iWy6oJQ43e91Ls1cxr7u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               "]]}, {
              Hue[0.08640786499873876, 0.6, 0.6], 
              Directive[
               PointSize[0.0055000000000000005`], 
               AbsoluteThickness[1.6], 
               Thickness[Large], 
               Dashing[{Small, Small}], 
               GrayLevel[0.5]], 
              LineBox[CompressedData["
1:eJxdzUuulFUUBeCNLZvVoGHDRkkMMYaYUvEBPjiKD15igQq+PYKoKEKhDGAP
oYZwhnCHsIdwh3CGUEMgxob5v93Z+bKysl648+jmvWci4sqJiH//f3e4sPzR
ln4Wr/BJ/Bx+Hq/xKfwiPo1fwi/jM/gVvMGv4tfw6/gsfgO/id/Cb+Nz+Dx+
B7+L38Pv4wu4LZ04PiDH8SE5jovkOD4ix/ExOY5PyHF8So7jEjmOy+Q4rpDj
uEqO4xo5js/IcVwnx/E5OY7t0g0nLhw36OPEheMmfZy4cHxBHycuHF/Sx4kL
x1f0ceLCcYs+Tlw4btPHiQvH1/Rx4sLxDX2cuHB8Sx8nLhzf0ceJC8f39HHi
wvEDfZy4cPxIHycuHD/Rx4kLR196jRvuOPHAhSeOn9nHDXeceODCE8cd9nHD
HSceuPDEcZd93HDHiQcuPHH8wj5uuOPEAxeeOO6xjxvuOPHAhSeOX9nHDXec
eODCE8dv7OOGO048cOGJ43f2ccMdJx648MRxn33ccMeJBy48cfzBPm6448QD
F544/mQfN9xx4oELTxwP2McNd5x44MITx1/s44Y7Tjxw4YnjIfu44Y4TD1x4
4njEPm6448QDF544dkuv8BpvcMNb3PEOJ97jgY9w4WM88QHH46VXeI03uOEt
7niHE+/xwEe48DGe+IDj76VXeI03uOEt7niHE+/xwEe48DGe+IDjn6VXeI03
uOEt7niHE+/xwEe48DGe+IDjydIrvMYb3PAWd7zDifd4/O+nYdPOiA==
               
               "]]}}}, {{}, {}}}, {
          DisplayFunction -> Identity, DisplayFunction -> Identity, 
           AspectRatio -> NCache[GoldenRatio^(-1), 0.6180339887498948], 
           Axes -> {True, True}, AxesLabel -> {
             FormBox["\"Day\"", TraditionalForm], 
             FormBox["\"Epidemic\"", TraditionalForm]}, AxesOrigin -> {0, 0}, 
           DisplayFunction :> Identity, 
           Frame -> {{False, False}, {False, False}}, 
           FrameLabel -> {{None, None}, {None, None}}, 
           FrameTicks -> {{Automatic, Automatic}, {Automatic, Automatic}}, 
           GridLines -> {None, None}, GridLinesStyle -> Directive[
             GrayLevel[0.5, 0.4]], 
           Method -> {
            "OptimizePlotMarkers" -> True, "OptimizePlotMarkers" -> True, 
             "CoordinatesToolOptions" -> {"DisplayFunction" -> ({
                 Identity[
                  Part[#, 1]], 
                 Identity[
                  Part[#, 2]]}& ), "CopiedValueFunction" -> ({
                 Identity[
                  Part[#, 1]], 
                 Identity[
                  Part[#, 2]]}& )}}, PlotLabel -> 
           FormBox["\"Infection Rates, Infected, Removed\"", TraditionalForm],
            PlotRange -> {{0, 330.}, {0, 1.007016590761008}}, 
           PlotRangeClipping -> True, PlotRangePadding -> {{
              Scaled[0.02], 
              Scaled[0.02]}, {
              Scaled[0.02], 
              Scaled[0.05]}}, Ticks -> {Automatic, Automatic}}], 
         FormBox[
          FormBox[
           
           TemplateBox[{
            "\"Initial Infection Factor, \
\\!\\(\\*FractionBox[SubscriptBox[\\(r\\), \\(0\\)], \\(m + d\\)]\\)\"", 
             "\"Infection Factor, \
\\!\\(\\*FractionBox[\\(\\*SubscriptBox[\\(r\\), \\(t\\)] \
\\*SubscriptBox[\\(S\\), \\(t\\)]\\), \\(m + d\\)]\\)\"", 
             "\"Infection Rate, \\!\\(\\*FractionBox[SubscriptBox[\\(r\\), \
\\(t\\)], \\(m + d\\)]\\)\"", 
             "\"Infection Risk, \\!\\(\\*SubscriptBox[\\(r\\), \\(t\\)]\\)\\!\
\\(\\*SubscriptBox[\\(F\\), \\(t\\)]\\) x 1000\"", 
             "\"Infected \[Times] 100\"", "\"Removed \[Times] 100\"", 
             "\"Stability Threshold, 1\""}, "PointLegend", 
            DisplayFunction -> (FormBox[
              StyleBox[
               StyleBox[
                PaneBox[
                 TagBox[
                  GridBox[{{
                    TagBox[
                    GridBox[{{
                    GraphicsBox[{{
                    Directive[
                    EdgeForm[
                    Directive[
                    Opacity[0.3], 
                    GrayLevel[0]]], 
                    PointSize[0.5], 
                    AbsoluteThickness[1.6], 
                    RGBColor[1, 0.5, 0]], {
                    LineBox[{{0, 10}, {40, 10}}]}}, {
                    Directive[
                    EdgeForm[
                    Directive[
                    Opacity[0.3], 
                    GrayLevel[0]]], 
                    PointSize[0.5], 
                    AbsoluteThickness[1.6], 
                    RGBColor[1, 0.5, 0]], {}}}, AspectRatio -> Full, 
                    ImageSize -> {40, 10}, PlotRangePadding -> None, 
                    ImagePadding -> Automatic, 
                    BaselinePosition -> (Scaled[0.1] -> Baseline)], #}, {
                    GraphicsBox[{{
                    Directive[
                    EdgeForm[
                    Directive[
                    Opacity[0.3], 
                    GrayLevel[0]]], 
                    PointSize[0.5], 
                    AbsoluteThickness[1.6], 
                    RGBColor[1, 0, 0]], {
                    LineBox[{{0, 10}, {40, 10}}]}}, {
                    Directive[
                    EdgeForm[
                    Directive[
                    Opacity[0.3], 
                    GrayLevel[0]]], 
                    PointSize[0.5], 
                    AbsoluteThickness[1.6], 
                    RGBColor[1, 0, 0]], {}}}, AspectRatio -> Full, 
                    ImageSize -> {40, 10}, PlotRangePadding -> None, 
                    ImagePadding -> Automatic, 
                    BaselinePosition -> (Scaled[0.1] -> Baseline)], #2}, {
                    GraphicsBox[{{
                    Directive[
                    EdgeForm[
                    Directive[
                    Opacity[0.3], 
                    GrayLevel[0]]], 
                    PointSize[0.5], 
                    AbsoluteThickness[1.6], 
                    RGBColor[0, 0, 1]], {
                    LineBox[{{0, 10}, {40, 10}}]}}, {
                    Directive[
                    EdgeForm[
                    Directive[
                    Opacity[0.3], 
                    GrayLevel[0]]], 
                    PointSize[0.5], 
                    AbsoluteThickness[1.6], 
                    RGBColor[0, 0, 1]], {}}}, AspectRatio -> Full, 
                    ImageSize -> {40, 10}, PlotRangePadding -> None, 
                    ImagePadding -> Automatic, 
                    BaselinePosition -> (Scaled[0.1] -> Baseline)], #3}, {
                    GraphicsBox[{{
                    Directive[
                    EdgeForm[
                    Directive[
                    Opacity[0.3], 
                    GrayLevel[0]]], 
                    PointSize[0.5], 
                    AbsoluteThickness[1.6], 
                    RGBColor[1, 0, 1]], {
                    LineBox[{{0, 10}, {40, 10}}]}}, {
                    Directive[
                    EdgeForm[
                    Directive[
                    Opacity[0.3], 
                    GrayLevel[0]]], 
                    PointSize[0.5], 
                    AbsoluteThickness[1.6], 
                    RGBColor[1, 0, 1]], {}}}, AspectRatio -> Full, 
                    ImageSize -> {40, 10}, PlotRangePadding -> None, 
                    ImagePadding -> Automatic, 
                    BaselinePosition -> (Scaled[0.1] -> Baseline)], #4}, {
                    GraphicsBox[{{
                    Directive[
                    EdgeForm[
                    Directive[
                    Opacity[0.3], 
                    GrayLevel[0]]], 
                    PointSize[0.5], 
                    AbsoluteThickness[1.6], 
                    Dashing[{0, Small}], 
                    RGBColor[0.5, 0, 0.5]], {
                    LineBox[{{0, 10}, {40, 10}}]}}, {
                    Directive[
                    EdgeForm[
                    Directive[
                    Opacity[0.3], 
                    GrayLevel[0]]], 
                    PointSize[0.5], 
                    AbsoluteThickness[1.6], 
                    Dashing[{0, Small}], 
                    RGBColor[0.5, 0, 0.5]], {}}}, AspectRatio -> Full, 
                    ImageSize -> {40, 10}, PlotRangePadding -> None, 
                    ImagePadding -> Automatic, 
                    BaselinePosition -> (Scaled[0.1] -> Baseline)], #5}, {
                    GraphicsBox[{{
                    Directive[
                    EdgeForm[
                    Directive[
                    Opacity[0.3], 
                    GrayLevel[0]]], 
                    PointSize[0.5], 
                    AbsoluteThickness[1.6], 
                    Dashing[{0, Small}], 
                    RGBColor[0, 1, 0]], {
                    LineBox[{{0, 10}, {40, 10}}]}}, {
                    Directive[
                    EdgeForm[
                    Directive[
                    Opacity[0.3], 
                    GrayLevel[0]]], 
                    PointSize[0.5], 
                    AbsoluteThickness[1.6], 
                    Dashing[{0, Small}], 
                    RGBColor[0, 1, 0]], {}}}, AspectRatio -> Full, 
                    ImageSize -> {40, 10}, PlotRangePadding -> None, 
                    ImagePadding -> Automatic, 
                    BaselinePosition -> (Scaled[0.1] -> Baseline)], #6}, {
                    GraphicsBox[{{
                    Directive[
                    EdgeForm[
                    Directive[
                    Opacity[0.3], 
                    GrayLevel[0]]], 
                    PointSize[0.5], 
                    AbsoluteThickness[1.6], 
                    Thickness[Large], 
                    Dashing[{Small, Small}], 
                    GrayLevel[0.5]], {
                    LineBox[{{0, 10}, {40, 10}}]}}, {
                    Directive[
                    EdgeForm[
                    Directive[
                    Opacity[0.3], 
                    GrayLevel[0]]], 
                    PointSize[0.5], 
                    AbsoluteThickness[1.6], 
                    Thickness[Large], 
                    Dashing[{Small, Small}], 
                    GrayLevel[0.5]], {}}}, AspectRatio -> Full, 
                    ImageSize -> {40, 10}, PlotRangePadding -> None, 
                    ImagePadding -> Automatic, 
                    BaselinePosition -> (Scaled[0.1] -> Baseline)], #7}}, 
                    GridBoxAlignment -> {
                    "Columns" -> {Center, Left}, "Rows" -> {{Baseline}}}, 
                    AutoDelete -> False, 
                    GridBoxDividers -> {
                    "Columns" -> {{False}}, "Rows" -> {{False}}}, 
                    GridBoxItemSize -> {
                    "Columns" -> {{All}}, "Rows" -> {{All}}}, 
                    GridBoxSpacings -> {
                    "Columns" -> {{0.5}}, "Rows" -> {{0.8}}}], "Grid"]}}, 
                   GridBoxAlignment -> {
                    "Columns" -> {{Left}}, "Rows" -> {{Top}}}, AutoDelete -> 
                   False, GridBoxItemSize -> {
                    "Columns" -> {{Automatic}}, "Rows" -> {{Automatic}}}, 
                   GridBoxSpacings -> {"Columns" -> {{1}}, "Rows" -> {{0}}}], 
                  "Grid"], Alignment -> Left, AppearanceElements -> None, 
                 ImageMargins -> {{5, 5}, {5, 5}}, ImageSizeAction -> 
                 "ResizeToFit"], LineIndent -> 0, StripOnInput -> False], {
               FontFamily -> "Arial"}, Background -> Automatic, StripOnInput -> 
               False], TraditionalForm]& ), 
            InterpretationFunction :> (RowBox[{"PointLegend", "[", 
               RowBox[{
                 RowBox[{"{", 
                   RowBox[{
                    RowBox[{"Directive", "[", 
                    RowBox[{
                    RowBox[{"PointSize", "[", "0.0055000000000000005`", "]"}],
                     ",", 
                    RowBox[{"AbsoluteThickness", "[", "1.6`", "]"}], ",", 
                    InterpretationBox[
                    ButtonBox[
                    TooltipBox[
                    GraphicsBox[{{
                    GrayLevel[0], 
                    RectangleBox[{0, 0}]}, {
                    GrayLevel[0], 
                    RectangleBox[{1, -1}]}, {
                    RGBColor[1, 0.5, 0], 
                    RectangleBox[{0, -1}, {2, 1}]}}, DefaultBaseStyle -> 
                    "ColorSwatchGraphics", AspectRatio -> 1, Frame -> True, 
                    FrameStyle -> 
                    RGBColor[0.6666666666666666, 0.33333333333333337`, 0.], 
                    FrameTicks -> None, PlotRangePadding -> None, ImageSize -> 
                    Dynamic[{Automatic, 1.35 CurrentValue["FontCapHeight"]/
                    AbsoluteCurrentValue[Magnification]}]], 
                    StyleBox[
                    RowBox[{"RGBColor", "[", 
                    RowBox[{"1", ",", "0.5`", ",", "0"}], "]"}], NumberMarks -> 
                    False]], Appearance -> None, BaseStyle -> {}, 
                    BaselinePosition -> Baseline, DefaultBaseStyle -> {}, 
                    ButtonFunction :> With[{Typeset`box$ = EvaluationBox[]}, 
                    If[
                    Not[
                    AbsoluteCurrentValue["Deployed"]], 
                    SelectionMove[Typeset`box$, All, Expression]; 
                    FrontEnd`Private`$ColorSelectorInitialAlpha = 1; 
                    FrontEnd`Private`$ColorSelectorInitialColor = 
                    RGBColor[1, 0.5, 0]; 
                    FrontEnd`Private`$ColorSelectorUseMakeBoxes = True; 
                    MathLink`CallFrontEnd[
                    FrontEnd`AttachCell[Typeset`box$, 
                    FrontEndResource["RGBColorValueSelector"], {
                    0, {Left, Bottom}}, {Left, Top}, 
                    "ClosingActions" -> {
                    "SelectionDeparture", "ParentChanged", 
                    "EvaluatorQuit"}]]]], BaseStyle -> Inherited, Evaluator -> 
                    Automatic, Method -> "Preemptive"], 
                    RGBColor[1, 0.5, 0], Editable -> False, Selectable -> 
                    False]}], "]"}], ",", 
                    RowBox[{"Directive", "[", 
                    RowBox[{
                    RowBox[{"PointSize", "[", "0.0055000000000000005`", "]"}],
                     ",", 
                    RowBox[{"AbsoluteThickness", "[", "1.6`", "]"}], ",", 
                    InterpretationBox[
                    ButtonBox[
                    TooltipBox[
                    GraphicsBox[{{
                    GrayLevel[0], 
                    RectangleBox[{0, 0}]}, {
                    GrayLevel[0], 
                    RectangleBox[{1, -1}]}, {
                    RGBColor[1, 0, 0], 
                    RectangleBox[{0, -1}, {2, 1}]}}, DefaultBaseStyle -> 
                    "ColorSwatchGraphics", AspectRatio -> 1, Frame -> True, 
                    FrameStyle -> RGBColor[0.6666666666666666, 0., 0.], 
                    FrameTicks -> None, PlotRangePadding -> None, ImageSize -> 
                    Dynamic[{Automatic, 1.35 CurrentValue["FontCapHeight"]/
                    AbsoluteCurrentValue[Magnification]}]], 
                    StyleBox[
                    RowBox[{"RGBColor", "[", 
                    RowBox[{"1", ",", "0", ",", "0"}], "]"}], NumberMarks -> 
                    False]], Appearance -> None, BaseStyle -> {}, 
                    BaselinePosition -> Baseline, DefaultBaseStyle -> {}, 
                    ButtonFunction :> With[{Typeset`box$ = EvaluationBox[]}, 
                    If[
                    Not[
                    AbsoluteCurrentValue["Deployed"]], 
                    SelectionMove[Typeset`box$, All, Expression]; 
                    FrontEnd`Private`$ColorSelectorInitialAlpha = 1; 
                    FrontEnd`Private`$ColorSelectorInitialColor = 
                    RGBColor[1, 0, 0]; 
                    FrontEnd`Private`$ColorSelectorUseMakeBoxes = True; 
                    MathLink`CallFrontEnd[
                    FrontEnd`AttachCell[Typeset`box$, 
                    FrontEndResource["RGBColorValueSelector"], {
                    0, {Left, Bottom}}, {Left, Top}, 
                    "ClosingActions" -> {
                    "SelectionDeparture", "ParentChanged", 
                    "EvaluatorQuit"}]]]], BaseStyle -> Inherited, Evaluator -> 
                    Automatic, Method -> "Preemptive"], 
                    RGBColor[1, 0, 0], Editable -> False, Selectable -> 
                    False]}], "]"}], ",", 
                    RowBox[{"Directive", "[", 
                    RowBox[{
                    RowBox[{"PointSize", "[", "0.0055000000000000005`", "]"}],
                     ",", 
                    RowBox[{"AbsoluteThickness", "[", "1.6`", "]"}], ",", 
                    InterpretationBox[
                    ButtonBox[
                    TooltipBox[
                    GraphicsBox[{{
                    GrayLevel[0], 
                    RectangleBox[{0, 0}]}, {
                    GrayLevel[0], 
                    RectangleBox[{1, -1}]}, {
                    RGBColor[0, 0, 1], 
                    RectangleBox[{0, -1}, {2, 1}]}}, DefaultBaseStyle -> 
                    "ColorSwatchGraphics", AspectRatio -> 1, Frame -> True, 
                    FrameStyle -> RGBColor[0., 0., 0.6666666666666666], 
                    FrameTicks -> None, PlotRangePadding -> None, ImageSize -> 
                    Dynamic[{Automatic, 1.35 CurrentValue["FontCapHeight"]/
                    AbsoluteCurrentValue[Magnification]}]], 
                    StyleBox[
                    RowBox[{"RGBColor", "[", 
                    RowBox[{"0", ",", "0", ",", "1"}], "]"}], NumberMarks -> 
                    False]], Appearance -> None, BaseStyle -> {}, 
                    BaselinePosition -> Baseline, DefaultBaseStyle -> {}, 
                    ButtonFunction :> With[{Typeset`box$ = EvaluationBox[]}, 
                    If[
                    Not[
                    AbsoluteCurrentValue["Deployed"]], 
                    SelectionMove[Typeset`box$, All, Expression]; 
                    FrontEnd`Private`$ColorSelectorInitialAlpha = 1; 
                    FrontEnd`Private`$ColorSelectorInitialColor = 
                    RGBColor[0, 0, 1]; 
                    FrontEnd`Private`$ColorSelectorUseMakeBoxes = True; 
                    MathLink`CallFrontEnd[
                    FrontEnd`AttachCell[Typeset`box$, 
                    FrontEndResource["RGBColorValueSelector"], {
                    0, {Left, Bottom}}, {Left, Top}, 
                    "ClosingActions" -> {
                    "SelectionDeparture", "ParentChanged", 
                    "EvaluatorQuit"}]]]], BaseStyle -> Inherited, Evaluator -> 
                    Automatic, Method -> "Preemptive"], 
                    RGBColor[0, 0, 1], Editable -> False, Selectable -> 
                    False]}], "]"}], ",", 
                    RowBox[{"Directive", "[", 
                    RowBox[{
                    RowBox[{"PointSize", "[", "0.0055000000000000005`", "]"}],
                     ",", 
                    RowBox[{"AbsoluteThickness", "[", "1.6`", "]"}], ",", 
                    InterpretationBox[
                    ButtonBox[
                    TooltipBox[
                    GraphicsBox[{{
                    GrayLevel[0], 
                    RectangleBox[{0, 0}]}, {
                    GrayLevel[0], 
                    RectangleBox[{1, -1}]}, {
                    RGBColor[1, 0, 1], 
                    RectangleBox[{0, -1}, {2, 1}]}}, DefaultBaseStyle -> 
                    "ColorSwatchGraphics", AspectRatio -> 1, Frame -> True, 
                    FrameStyle -> 
                    RGBColor[0.6666666666666666, 0., 0.6666666666666666], 
                    FrameTicks -> None, PlotRangePadding -> None, ImageSize -> 
                    Dynamic[{Automatic, 1.35 CurrentValue["FontCapHeight"]/
                    AbsoluteCurrentValue[Magnification]}]], 
                    StyleBox[
                    RowBox[{"RGBColor", "[", 
                    RowBox[{"1", ",", "0", ",", "1"}], "]"}], NumberMarks -> 
                    False]], Appearance -> None, BaseStyle -> {}, 
                    BaselinePosition -> Baseline, DefaultBaseStyle -> {}, 
                    ButtonFunction :> With[{Typeset`box$ = EvaluationBox[]}, 
                    If[
                    Not[
                    AbsoluteCurrentValue["Deployed"]], 
                    SelectionMove[Typeset`box$, All, Expression]; 
                    FrontEnd`Private`$ColorSelectorInitialAlpha = 1; 
                    FrontEnd`Private`$ColorSelectorInitialColor = 
                    RGBColor[1, 0, 1]; 
                    FrontEnd`Private`$ColorSelectorUseMakeBoxes = True; 
                    MathLink`CallFrontEnd[
                    FrontEnd`AttachCell[Typeset`box$, 
                    FrontEndResource["RGBColorValueSelector"], {
                    0, {Left, Bottom}}, {Left, Top}, 
                    "ClosingActions" -> {
                    "SelectionDeparture", "ParentChanged", 
                    "EvaluatorQuit"}]]]], BaseStyle -> Inherited, Evaluator -> 
                    Automatic, Method -> "Preemptive"], 
                    RGBColor[1, 0, 1], Editable -> False, Selectable -> 
                    False]}], "]"}], ",", 
                    RowBox[{"Directive", "[", 
                    RowBox[{
                    RowBox[{"PointSize", "[", "0.0055000000000000005`", "]"}],
                     ",", 
                    RowBox[{"AbsoluteThickness", "[", "1.6`", "]"}], ",", 
                    RowBox[{"Dashing", "[", 
                    RowBox[{"{", 
                    RowBox[{"0", ",", "Small"}], "}"}], "]"}], ",", 
                    InterpretationBox[
                    ButtonBox[
                    TooltipBox[
                    GraphicsBox[{{
                    GrayLevel[0], 
                    RectangleBox[{0, 0}]}, {
                    GrayLevel[0], 
                    RectangleBox[{1, -1}]}, {
                    RGBColor[0.5, 0, 0.5], 
                    RectangleBox[{0, -1}, {2, 1}]}}, DefaultBaseStyle -> 
                    "ColorSwatchGraphics", AspectRatio -> 1, Frame -> True, 
                    FrameStyle -> 
                    RGBColor[0.33333333333333337`, 0., 0.33333333333333337`], 
                    FrameTicks -> None, PlotRangePadding -> None, ImageSize -> 
                    Dynamic[{Automatic, 1.35 CurrentValue["FontCapHeight"]/
                    AbsoluteCurrentValue[Magnification]}]], 
                    StyleBox[
                    RowBox[{"RGBColor", "[", 
                    RowBox[{"0.5`", ",", "0", ",", "0.5`"}], "]"}], 
                    NumberMarks -> False]], Appearance -> None, 
                    BaseStyle -> {}, BaselinePosition -> Baseline, 
                    DefaultBaseStyle -> {}, ButtonFunction :> 
                    With[{Typeset`box$ = EvaluationBox[]}, 
                    If[
                    Not[
                    AbsoluteCurrentValue["Deployed"]], 
                    SelectionMove[Typeset`box$, All, Expression]; 
                    FrontEnd`Private`$ColorSelectorInitialAlpha = 1; 
                    FrontEnd`Private`$ColorSelectorInitialColor = 
                    RGBColor[0.5, 0, 0.5]; 
                    FrontEnd`Private`$ColorSelectorUseMakeBoxes = True; 
                    MathLink`CallFrontEnd[
                    FrontEnd`AttachCell[Typeset`box$, 
                    FrontEndResource["RGBColorValueSelector"], {
                    0, {Left, Bottom}}, {Left, Top}, 
                    "ClosingActions" -> {
                    "SelectionDeparture", "ParentChanged", 
                    "EvaluatorQuit"}]]]], BaseStyle -> Inherited, Evaluator -> 
                    Automatic, Method -> "Preemptive"], 
                    RGBColor[0.5, 0, 0.5], Editable -> False, Selectable -> 
                    False]}], "]"}], ",", 
                    RowBox[{"Directive", "[", 
                    RowBox[{
                    RowBox[{"PointSize", "[", "0.0055000000000000005`", "]"}],
                     ",", 
                    RowBox[{"AbsoluteThickness", "[", "1.6`", "]"}], ",", 
                    RowBox[{"Dashing", "[", 
                    RowBox[{"{", 
                    RowBox[{"0", ",", "Small"}], "}"}], "]"}], ",", 
                    InterpretationBox[
                    ButtonBox[
                    TooltipBox[
                    GraphicsBox[{{
                    GrayLevel[0], 
                    RectangleBox[{0, 0}]}, {
                    GrayLevel[0], 
                    RectangleBox[{1, -1}]}, {
                    RGBColor[0, 1, 0], 
                    RectangleBox[{0, -1}, {2, 1}]}}, DefaultBaseStyle -> 
                    "ColorSwatchGraphics", AspectRatio -> 1, Frame -> True, 
                    FrameStyle -> RGBColor[0., 0.6666666666666666, 0.], 
                    FrameTicks -> None, PlotRangePadding -> None, ImageSize -> 
                    Dynamic[{Automatic, 1.35 CurrentValue["FontCapHeight"]/
                    AbsoluteCurrentValue[Magnification]}]], 
                    StyleBox[
                    RowBox[{"RGBColor", "[", 
                    RowBox[{"0", ",", "1", ",", "0"}], "]"}], NumberMarks -> 
                    False]], Appearance -> None, BaseStyle -> {}, 
                    BaselinePosition -> Baseline, DefaultBaseStyle -> {}, 
                    ButtonFunction :> With[{Typeset`box$ = EvaluationBox[]}, 
                    If[
                    Not[
                    AbsoluteCurrentValue["Deployed"]], 
                    SelectionMove[Typeset`box$, All, Expression]; 
                    FrontEnd`Private`$ColorSelectorInitialAlpha = 1; 
                    FrontEnd`Private`$ColorSelectorInitialColor = 
                    RGBColor[0, 1, 0]; 
                    FrontEnd`Private`$ColorSelectorUseMakeBoxes = True; 
                    MathLink`CallFrontEnd[
                    FrontEnd`AttachCell[Typeset`box$, 
                    FrontEndResource["RGBColorValueSelector"], {
                    0, {Left, Bottom}}, {Left, Top}, 
                    "ClosingActions" -> {
                    "SelectionDeparture", "ParentChanged", 
                    "EvaluatorQuit"}]]]], BaseStyle -> Inherited, Evaluator -> 
                    Automatic, Method -> "Preemptive"], 
                    RGBColor[0, 1, 0], Editable -> False, Selectable -> 
                    False]}], "]"}], ",", 
                    RowBox[{"Directive", "[", 
                    RowBox[{
                    RowBox[{"PointSize", "[", "0.0055000000000000005`", "]"}],
                     ",", 
                    RowBox[{"AbsoluteThickness", "[", "1.6`", "]"}], ",", 
                    RowBox[{"Thickness", "[", "Large", "]"}], ",", 
                    RowBox[{"Dashing", "[", 
                    RowBox[{"{", 
                    RowBox[{"Small", ",", "Small"}], "}"}], "]"}], ",", 
                    InterpretationBox[
                    ButtonBox[
                    TooltipBox[
                    GraphicsBox[{{
                    GrayLevel[0], 
                    RectangleBox[{0, 0}]}, {
                    GrayLevel[0], 
                    RectangleBox[{1, -1}]}, {
                    GrayLevel[0.5], 
                    RectangleBox[{0, -1}, {2, 1}]}}, DefaultBaseStyle -> 
                    "ColorSwatchGraphics", AspectRatio -> 1, Frame -> True, 
                    FrameStyle -> GrayLevel[0.33333333333333337`], FrameTicks -> 
                    None, PlotRangePadding -> None, ImageSize -> 
                    Dynamic[{Automatic, 1.35 CurrentValue["FontCapHeight"]/
                    AbsoluteCurrentValue[Magnification]}]], 
                    StyleBox[
                    RowBox[{"GrayLevel", "[", "0.5`", "]"}], NumberMarks -> 
                    False]], Appearance -> None, BaseStyle -> {}, 
                    BaselinePosition -> Baseline, DefaultBaseStyle -> {}, 
                    ButtonFunction :> With[{Typeset`box$ = EvaluationBox[]}, 
                    If[
                    Not[
                    AbsoluteCurrentValue["Deployed"]], 
                    SelectionMove[Typeset`box$, All, Expression]; 
                    FrontEnd`Private`$ColorSelectorInitialAlpha = 1; 
                    FrontEnd`Private`$ColorSelectorInitialColor = 
                    GrayLevel[0.5]; 
                    FrontEnd`Private`$ColorSelectorUseMakeBoxes = True; 
                    MathLink`CallFrontEnd[
                    FrontEnd`AttachCell[Typeset`box$, 
                    FrontEndResource["GrayLevelColorValueSelector"], {
                    0, {Left, Bottom}}, {Left, Top}, 
                    "ClosingActions" -> {
                    "SelectionDeparture", "ParentChanged", 
                    "EvaluatorQuit"}]]]], BaseStyle -> Inherited, Evaluator -> 
                    Automatic, Method -> "Preemptive"], 
                    GrayLevel[0.5], Editable -> False, Selectable -> False]}],
                     "]"}]}], "}"}], ",", 
                 RowBox[{"{", 
                   
                   RowBox[{#, ",", #2, ",", #3, ",", #4, ",", #5, ",", #6, 
                    ",", #7}], "}"}], ",", 
                 RowBox[{"LegendMarkers", "\[Rule]", 
                   RowBox[{"{", 
                    RowBox[{
                    RowBox[{"{", 
                    RowBox[{"False", ",", "Automatic"}], "}"}], ",", 
                    RowBox[{"{", 
                    RowBox[{"False", ",", "Automatic"}], "}"}], ",", 
                    RowBox[{"{", 
                    RowBox[{"False", ",", "Automatic"}], "}"}], ",", 
                    RowBox[{"{", 
                    RowBox[{"False", ",", "Automatic"}], "}"}], ",", 
                    RowBox[{"{", 
                    RowBox[{"False", ",", "Automatic"}], "}"}], ",", 
                    RowBox[{"{", 
                    RowBox[{"False", ",", "Automatic"}], "}"}], ",", 
                    RowBox[{"{", 
                    RowBox[{"False", ",", "Automatic"}], "}"}]}], "}"}]}], 
                 ",", 
                 RowBox[{"Joined", "\[Rule]", 
                   RowBox[{"{", 
                    
                    RowBox[{
                    "True", ",", "True", ",", "True", ",", "True", ",", 
                    "True", ",", "True", ",", "True"}], "}"}]}], ",", 
                 RowBox[{"LabelStyle", "\[Rule]", 
                   RowBox[{"{", "}"}]}], ",", 
                 RowBox[{"LegendLayout", "\[Rule]", "\"Column\""}]}], 
               "]"}]& ), Editable -> True], TraditionalForm], 
          TraditionalForm]},
        "Legended",
        DisplayFunction->(GridBox[{{
            TagBox[
             ItemBox[
              PaneBox[
               TagBox[#, "SkipImageSizeLevel"], 
               Alignment -> {Center, Baseline}, BaselinePosition -> Baseline],
               DefaultBaseStyle -> "Labeled"], "SkipImageSizeLevel"], 
            ItemBox[#2, DefaultBaseStyle -> "LabeledLabel"]}}, 
          GridBoxAlignment -> {"Columns" -> {{Center}}, "Rows" -> {{Center}}},
           AutoDelete -> False, GridBoxItemSize -> Automatic, 
          BaselinePosition -> {1, 1}]& ),
        Editable->True,
        InterpretationFunction->(RowBox[{"Legended", "[", 
           RowBox[{#, ",", 
             RowBox[{"Placed", "[", 
               RowBox[{#2, ",", "After"}], "]"}]}], "]"}]& )]}
     },
     AutoDelete->False,
     GridBoxItemSize->{"Columns" -> {{Automatic}}, "Rows" -> {{Automatic}}}],
    "Grid"], ",", 
   TagBox[GridBox[{
      {
       TagBox[
        TagBox[GridBox[{
           {"\<\"Italy\"\>"},
           {"\<\"2019-12-31 to 2020-11-25\"\>"},
           {
            TemplateBox[{", ", "\", \"", 
              RowBox[{
                FractionBox[
                 InterpretationBox[
                  StyleBox["\"1\"", ShowStringCharacters -> False], 1, 
                  Editable -> False], 
                 RowBox[{"d", "+", "m"}]], "\[Rule]", 
                InterpretationBox[
                 StyleBox["\"26.737\"", ShowStringCharacters -> False], 
                 26.736503258050018`, AutoDelete -> True]}], 
              RowBox[{
                FractionBox["d", 
                 RowBox[{"d", "+", "m"}]], "\[Rule]", 
                InterpretationBox[
                 StyleBox["\"0.073\"", ShowStringCharacters -> False], 
                 0.07254060860642533, AutoDelete -> True]}], 
              RowBox[{
                FractionBox[
                 RowBox[{"r", "[", 
                   InterpretationBox[
                    StyleBox["\"0\"", ShowStringCharacters -> False], 0, 
                    Editable -> False], "]"}], 
                 RowBox[{"d", "+", "m"}]], "\[Rule]", 
                InterpretationBox[
                 StyleBox["\"4.186\"", ShowStringCharacters -> False], 
                 4.185760748994299, AutoDelete -> True]}], 
              RowBox[{
                RowBox[{
                  InterpretationBox[
                   StyleBox["\"1\"", ShowStringCharacters -> False], 1, 
                   Editable -> False], "-", 
                  FractionBox[
                   RowBox[{"d", "+", "m"}], 
                   RowBox[{"r", "[", 
                    InterpretationBox[
                    StyleBox["\"0\"", ShowStringCharacters -> False], 0, 
                    Editable -> False], "]"}]]}], "\[Rule]", 
                InterpretationBox[
                 StyleBox["\"0.761\"", ShowStringCharacters -> False], 
                 0.7610948021240184, AutoDelete -> True]}], 
              RowBox[{"b", "\[Rule]", 
                InterpretationBox[
                 StyleBox["\"1.000\"", ShowStringCharacters -> False], 
                 0.9999818387140392, AutoDelete -> True]}], 
              RowBox[{"population", "\[Rule]", 
                InterpretationBox[
                 StyleBox["\"60359546\"", ShowStringCharacters -> False], 
                 60359546, Editable -> False]}], 
              RowBox[{"popweight", "\[Rule]", 
                InterpretationBox[
                 StyleBox["\"0.008\"", ShowStringCharacters -> False], 
                 0.007869311912687207, AutoDelete -> True]}], 
              RowBox[{"totinfections", "\[Rule]", 
                InterpretationBox[
                 StyleBox[
                  RowBox[{"\"1.455\"", "\[Times]", 
                    SuperscriptBox["10", "\"6\""]}], ShowStringCharacters -> 
                  False], 1.455022*^6, AutoDelete -> True]}], 
              RowBox[{"infweight", "\[Rule]", 
                InterpretationBox[
                 StyleBox["\"0.024\"", ShowStringCharacters -> False], 
                 0.024299014508663737`, AutoDelete -> True]}]},
             "RowWithSeparators"]},
           {
            TemplateBox[{", ", "\", \"", 
              RowBox[{"k", "\[Rule]", 
                FractionBox[
                 InterpretationBox[
                  StyleBox["\"1\"", ShowStringCharacters -> False], 1, 
                  Editable -> False], 
                 InterpretationBox[
                  StyleBox["\"10\"", ShowStringCharacters -> False], 10, 
                  Editable -> False]]}], 
              RowBox[{"\[Gamma]", "\[Rule]", 
                InterpretationBox[
                 StyleBox["\"1000\"", ShowStringCharacters -> False], 1000, 
                 Editable -> False]}], 
              RowBox[{"addedconstraints", "\[Rule]", 
                RowBox[{"{", 
                  RowBox[{
                    InterpretationBox[
                    StyleBox["\"1\"", ShowStringCharacters -> False], 1, 
                    Editable -> False], "\[GreaterEqual]", "b", 
                    "\[GreaterEqual]", 
                    InterpretationBox[
                    StyleBox["\"0.050\"", ShowStringCharacters -> False], 
                    0.05, AutoDelete -> True]}], "}"}]}], 
              RowBox[{"supportwidth", "\[Rule]", 
                InterpretationBox[
                 StyleBox["\"3\"", ShowStringCharacters -> False], 3, 
                 Editable -> False]}], 
              RowBox[{"M", "\[Rule]", 
                InterpretationBox[
                 StyleBox["\"3\"", ShowStringCharacters -> False], 3, 
                 Editable -> False]}]},
             "RowWithSeparators"]},
           {"\<\"\"\>"}
          },
          DefaultBaseStyle->"Column",
          GridBoxAlignment->{"Columns" -> {{Center}}},
          
          GridBoxItemSize->{
           "Columns" -> {{Automatic}}, "Rows" -> {{Automatic}}}],
         "Column"],
        NumberForm[#, {12, 3}]& ], "\[SpanFromLeft]"},
      {
       TemplateBox[{
         GraphicsBox[{{}, 
           GraphicsComplexBox[CompressedData["
1:eJzsfWdUlMuWdmNCFBVRgijaJlRMqIgIIg8iKAJKzqGbHBrogDm1Yo6gx5wa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            "], {{{}, {}, {}, {
               Hue[0.9060679774997897, 0.6, 0.6], 
               Directive[
                PointSize[0.004583333333333334], 
                AbsoluteThickness[1.6], 
                RGBColor[1, 0, 0]], 
               LineBox[CompressedData["
1:eJwl1GV0FmQYBuBvSExKECUUaVBEFGwdMWqDNaOWsIKNWNCwkdtAQkExSQUD
RUHFoMWmVTBQCQsUVCRtQK/v8ON673OeH+85z/3jaZpVmFgQEggE4j1hdKAj
nehMOF3oSje604MIIulJL6KIJoZY4kIu/ZlAbxLpQ1/60Z8BJJFMCqmkkc5A
BpFBJllkk8NghpBLHkMZxnBGkE9wqUKKGMkoRjOGsYxjPBOYSDElTGIyU5jK
NKZTShnlzGAm9zGL2cxhLvfzAPOYz4M8xAIe5hEe5TEe5wkWsojFLGEpy3iS
p1ge7KpKILAi2JF8Wj7DszwX7MhspXyeF1jFi7zEatbwMq/wKmt5jdd5gzdZ
x3o2sJFNbGYLb7GVt3mHd3mP9/mAD9nGdnawk13sZg8f8TGfsJd9fMpnfM4X
7OdLvuJrDnCQQxzmG77lO77nB45wlB/5iWMc52d+4VdO8BsnOcVpznCWc/zO
H/zJX/zNP/zLeS5wkf8IVAgEQqjAZVSkEpWpQiiXU5VqVKcGNbmCWtTmSupw
FVdTl3rUpwHXcC0NuY5GNKYJTWlGc1rQklZczw205kbacBNtuZlbaEd7buU2
bucO7uQu7uYe7iWMDnSkE50Jpwtd6UZ3ehBBJD3pRRTRxBBLHPEk0JtE+tCX
fvRnAEkkk0IqaaQzkEFkkEkW2eQwmCHkksdQhjGcEeRTQCFFjGQUoxkT7CTU
PZDjGM8EJlJMCZOYzBSmMo3plFJGOTP4H7qGoNQ=
                "]]}, {}, {
               Hue[0.37820393249936934`, 0.6, 0.6], 
               Directive[
                PointSize[0.004583333333333334], 
                AbsoluteThickness[1.6], 
                RGBColor[1, 0.5, 0]], 
               LineBox[CompressedData["
1:eJwV1Hecz3UcwPHvuWHv0ZBKg6IhGhTtkkghtIdKVmRVNGQ0NK0yGhQVipLm
0S5p2PuMM84+7nDG4fB8//G81+fzud/jd4/H5/15XM0OPVp3T0mSZJQf81KT
ZD4LWMgiFrOEpSxjOStYySqyWM0a1rKObNazgY1sIofNbGEr29jODnaSyy52
k0c+e9jLPgrYzwEOcohCDnOEoxRxjOMkaUmSQjFSSSOdDIpTgpKUojRlKEs5
ylOBilSiMlWoSjU6pCfJSdpRT9ZOeoqeSnVOowancwZnUpOzOJtzOJda1OY8
zqcOdXnB912gL+qFehEvWV+sr2g9vYT6vGnfQN/WS/UyLucKGjLaeSO9kqt4
z76xjtcm+pFerZ/oNfqZXquf63V6PdOtb9Cv9Ua9iZv5zr6pZuot2oxb+dm+
uf6uLfQ2WnI7d9CK1vzr9230ThZYt9V2tOcu7uYe7uU+7ucBHuQhHo5Z8AiP
8ljMhMdjJnSmC13pxjZ/4wnN1e7agyfJt++pBdpLe9OHvhQ6e0qL9Gl9hn70
51me4/mYGQNiZgxkEIMZErPj5ZhdvK2MJHk13pQO1dd4nTdilrwVs2RYvCOf
GR7vR0foSEbxDu/GbBnDWMbFbHmfD/gwZsyEmDEfM5FJMWs+jVnHO/Hdk+Nt
6BSdGrPnC6bF7OMN+N2XMXP9SmfEW2Am3/BtvAW+5wd+jBn7bKa21Vk6m5/i
bfALv/JbvBH+iJn63J8xS/1L5/B3zNJ+bsxQ/4k3w3/8H7NzNi9mpfPjDbGQ
RTEjZ4t1CUtjNvbLYja6XFewklVkMdT56piFrtG1rCOb9XH3zjfoxrh7602a
E3duvVm3sDXeWNy5s+26I+7aemfctebqrrhb691xt5oXd6n5cZe6R/eyj0z7
grg73R93pgf0YNyZ9SEtZK71YT0Sd2N9NO5Ci/QYx0m83xSKkUoa6WSQ5bPF
tQTZ1iW1FKUpQ46zslqO8lSgIrnOK2ll8qyraFWqxf9HTgCq/+L0
                
                "]]}, {}, {}, {}, {}, {}, {}, {}, {}, {}, {}, {
               Directive[
                RGBColor[1, 0, 0], 
                Opacity[0.2]], 
               LineBox[{1, 1776}], 
               LineBox[{316, 1777}], 
               LineBox[{317, 1778}], 
               LineBox[{318, 1779}], 
               LineBox[{319, 1780}], 
               LineBox[{320, 1781}], 
               LineBox[{321, 1782}], 
               LineBox[{322, 1783}], 
               LineBox[{323, 1784}], 
               LineBox[{324, 1785}], 
               LineBox[{325, 1786}], 
               LineBox[{326, 1787}], 
               LineBox[{327, 1788}], 
               LineBox[{328, 1789}], 
               LineBox[{329, 1790}], 
               LineBox[{330, 1791}], 
               LineBox[{331, 1792}], 
               LineBox[{332, 1793}], 
               LineBox[{333, 1794}], 
               LineBox[{334, 1795}], 
               LineBox[{335, 1796}], 
               LineBox[{336, 1797}], 
               LineBox[{337, 1798}], 
               LineBox[{338, 1799}], 
               LineBox[{339, 1800}], 
               LineBox[{340, 1801}], 
               LineBox[{341, 1802}], 
               LineBox[{342, 1803}], 
               LineBox[{343, 1804}], 
               LineBox[{344, 1805}], 
               LineBox[{345, 1806}], 
               LineBox[{346, 1807}], 
               LineBox[{347, 1808}], 
               LineBox[{348, 1809}], 
               LineBox[{349, 1810}], 
               LineBox[{350, 1811}], 
               LineBox[{351, 1812}], 
               LineBox[{352, 1813}], 
               LineBox[{353, 1814}], 
               LineBox[{354, 1815}], 
               LineBox[{355, 1816}], 
               LineBox[{356, 1817}], 
               LineBox[{357, 1818}], 
               LineBox[{358, 1819}], 
               LineBox[{359, 1820}], 
               LineBox[{360, 1821}], 
               LineBox[{361, 1822}], 
               LineBox[{362, 1823}], 
               LineBox[{363, 1824}], 
               LineBox[{364, 1825}], 
               LineBox[{365, 1826}], 
               LineBox[{366, 1827}], 
               LineBox[{367, 1828}], 
               LineBox[{368, 1829}], 
               LineBox[{369, 1830}], 
               LineBox[{370, 1831}], 
               LineBox[{371, 1832}], 
               LineBox[{372, 1833}], 
               LineBox[{373, 1834}], 
               LineBox[{374, 1835}], 
               LineBox[{375, 1836}], 
               LineBox[{376, 1837}], 
               LineBox[{377, 1838}], 
               LineBox[{378, 1839}], 
               LineBox[{379, 1840}], 
               LineBox[{380, 1841}], 
               LineBox[{381, 1842}], 
               LineBox[{382, 1843}], 
               LineBox[{383, 1844}], 
               LineBox[{384, 1845}], 
               LineBox[{385, 1846}], 
               LineBox[{386, 1847}], 
               LineBox[{387, 1848}], 
               LineBox[{388, 1849}], 
               LineBox[{389, 1850}], 
               LineBox[{390, 1851}], 
               LineBox[{391, 1852}], 
               LineBox[{392, 1853}], 
               LineBox[{393, 1854}], 
               LineBox[{394, 1855}], 
               LineBox[{395, 1856}], 
               LineBox[{396, 1857}], 
               LineBox[{397, 1858}], 
               LineBox[{398, 1859}], 
               LineBox[{399, 1860}], 
               LineBox[{400, 1861}], 
               LineBox[{401, 1862}], 
               LineBox[{402, 1863}], 
               LineBox[{403, 1864}], 
               LineBox[{404, 1865}], 
               LineBox[{405, 1866}], 
               LineBox[{406, 1867}], 
               LineBox[{407, 1868}], 
               LineBox[{408, 1869}], 
               LineBox[{409, 1870}], 
               LineBox[{410, 1871}], 
               LineBox[{411, 1872}], 
               LineBox[{412, 1873}], 
               LineBox[{413, 1874}], 
               LineBox[{414, 1875}], 
               LineBox[{415, 1876}], 
               LineBox[{416, 1877}], 
               LineBox[{417, 1878}], 
               LineBox[{419, 1884}], 
               LineBox[{420, 1885}], 
               LineBox[{421, 1886}], 
               LineBox[{422, 1887}]}, {
               Directive[
                RGBColor[1, 0, 0], 
                Opacity[0.2]], 
               LineBox[{104, 1881}], 
               LineBox[{109, 1890}], 
               LineBox[{110, 1891}], 
               LineBox[{111, 1892}], 
               LineBox[{112, 1893}], 
               LineBox[{113, 1894}], 
               LineBox[{114, 1895}], 
               LineBox[{115, 1896}], 
               LineBox[{116, 1897}], 
               LineBox[{117, 1898}], 
               LineBox[{118, 1899}], 
               LineBox[{119, 1900}], 
               LineBox[{120, 1901}], 
               LineBox[{121, 1902}], 
               LineBox[{122, 1903}], 
               LineBox[{123, 1904}], 
               LineBox[{124, 1905}], 
               LineBox[{125, 1906}], 
               LineBox[{126, 1907}], 
               LineBox[{127, 1908}], 
               LineBox[{128, 1909}], 
               LineBox[{129, 1910}], 
               LineBox[{130, 1911}], 
               LineBox[{131, 1912}], 
               LineBox[{132, 1913}], 
               LineBox[{133, 1914}], 
               LineBox[{134, 1915}], 
               LineBox[{135, 1916}], 
               LineBox[{136, 1917}], 
               LineBox[{137, 1918}], 
               LineBox[{138, 1919}], 
               LineBox[{139, 1920}], 
               LineBox[{140, 1921}], 
               LineBox[{141, 1922}], 
               LineBox[{142, 1923}], 
               LineBox[{143, 1924}], 
               LineBox[{144, 1925}], 
               LineBox[{145, 1926}], 
               LineBox[{146, 1927}], 
               LineBox[{147, 1928}], 
               LineBox[{148, 1929}], 
               LineBox[{149, 1930}], 
               LineBox[{150, 1931}], 
               LineBox[{151, 1932}], 
               LineBox[{152, 1933}], 
               LineBox[{153, 1934}], 
               LineBox[{154, 1935}], 
               LineBox[{155, 1936}], 
               LineBox[{156, 1937}], 
               LineBox[{157, 1938}], 
               LineBox[{158, 1939}], 
               LineBox[{159, 1940}], 
               LineBox[{160, 1941}], 
               LineBox[{161, 1942}], 
               LineBox[{162, 1943}], 
               LineBox[{163, 1944}], 
               LineBox[{164, 1945}], 
               LineBox[{165, 1946}], 
               LineBox[{166, 1947}], 
               LineBox[{167, 1948}], 
               LineBox[{168, 1949}], 
               LineBox[{169, 1950}], 
               LineBox[{170, 1951}], 
               LineBox[{171, 1952}], 
               LineBox[{172, 1953}], 
               LineBox[{173, 1954}], 
               LineBox[{174, 1955}], 
               LineBox[{175, 1956}], 
               LineBox[{176, 1957}], 
               LineBox[{177, 1958}], 
               LineBox[{178, 1959}], 
               LineBox[{179, 1960}], 
               LineBox[{180, 1961}], 
               LineBox[{181, 1962}], 
               LineBox[{182, 1963}], 
               LineBox[{183, 1964}], 
               LineBox[{184, 1965}], 
               LineBox[{185, 1966}], 
               LineBox[{186, 1967}], 
               LineBox[{187, 1968}], 
               LineBox[{188, 1969}], 
               LineBox[{189, 1970}], 
               LineBox[{190, 1971}], 
               LineBox[{191, 1972}], 
               LineBox[{192, 1973}], 
               LineBox[{193, 1974}], 
               LineBox[{194, 1975}], 
               LineBox[{195, 1976}], 
               LineBox[{196, 1977}], 
               LineBox[{197, 1978}], 
               LineBox[{198, 1979}], 
               LineBox[{199, 1980}], 
               LineBox[{200, 1981}], 
               LineBox[{201, 1982}], 
               LineBox[{202, 1983}], 
               LineBox[{203, 1984}], 
               LineBox[{204, 1985}], 
               LineBox[{205, 1986}], 
               LineBox[{206, 1987}], 
               LineBox[{207, 1988}], 
               LineBox[{208, 1989}], 
               LineBox[{209, 1990}], 
               LineBox[{210, 1991}], 
               LineBox[{211, 1992}], 
               LineBox[{212, 1993}], 
               LineBox[{213, 1994}], 
               LineBox[{214, 1995}], 
               LineBox[{215, 1996}], 
               LineBox[{216, 1997}], 
               LineBox[{217, 1998}], 
               LineBox[{218, 1999}], 
               LineBox[{219, 2000}], 
               LineBox[{220, 2001}], 
               LineBox[{221, 2002}], 
               LineBox[{222, 2003}], 
               LineBox[{223, 2004}], 
               LineBox[{224, 2005}], 
               LineBox[{225, 2006}], 
               LineBox[{226, 2007}], 
               LineBox[{227, 2008}], 
               LineBox[{228, 2009}], 
               LineBox[{229, 2010}], 
               LineBox[{230, 2011}], 
               LineBox[{231, 2012}], 
               LineBox[{232, 2013}], 
               LineBox[{233, 2014}], 
               LineBox[{234, 2015}], 
               LineBox[{235, 2016}], 
               LineBox[{236, 2017}], 
               LineBox[{237, 2018}], 
               LineBox[{238, 2019}], 
               LineBox[{239, 2020}], 
               LineBox[{240, 2021}], 
               LineBox[{241, 2022}], 
               LineBox[{242, 2023}], 
               LineBox[{243, 2024}], 
               LineBox[{244, 2025}], 
               LineBox[{245, 2026}], 
               LineBox[{246, 2027}], 
               LineBox[{247, 2028}], 
               LineBox[{248, 2029}], 
               LineBox[{249, 2030}], 
               LineBox[{250, 2031}], 
               LineBox[{251, 2032}], 
               LineBox[{252, 2033}], 
               LineBox[{253, 2034}], 
               LineBox[{254, 2035}], 
               LineBox[{255, 2036}], 
               LineBox[{256, 2037}], 
               LineBox[{257, 2038}], 
               LineBox[{258, 2039}], 
               LineBox[{259, 2040}], 
               LineBox[{260, 2041}], 
               LineBox[{261, 2042}], 
               LineBox[{262, 2043}], 
               LineBox[{263, 2044}], 
               LineBox[{264, 2045}], 
               LineBox[{265, 2046}], 
               LineBox[{266, 2047}], 
               LineBox[{267, 2048}], 
               LineBox[{268, 2049}], 
               LineBox[{269, 2050}], 
               LineBox[{270, 2051}], 
               LineBox[{271, 2052}], 
               LineBox[{272, 2053}], 
               LineBox[{273, 2054}], 
               LineBox[{274, 2055}], 
               LineBox[{275, 2056}], 
               LineBox[{276, 2057}], 
               LineBox[{277, 2058}], 
               LineBox[{278, 2059}], 
               LineBox[{279, 2060}], 
               LineBox[{280, 2061}], 
               LineBox[{281, 2062}], 
               LineBox[{282, 2063}], 
               LineBox[{283, 2064}], 
               LineBox[{284, 2065}], 
               LineBox[{285, 2066}], 
               LineBox[{286, 2067}], 
               LineBox[{287, 2068}], 
               LineBox[{288, 2069}], 
               LineBox[{289, 2070}], 
               LineBox[{290, 2071}], 
               LineBox[{291, 2072}], 
               LineBox[{292, 2073}], 
               LineBox[{293, 2074}], 
               LineBox[{294, 2075}], 
               LineBox[{295, 2076}], 
               LineBox[{296, 2077}], 
               LineBox[{297, 2078}], 
               LineBox[{298, 2079}], 
               LineBox[{299, 2080}], 
               LineBox[{300, 2081}], 
               LineBox[{301, 2082}], 
               LineBox[{302, 2083}], 
               LineBox[{303, 2084}], 
               LineBox[{304, 2085}], 
               LineBox[{305, 2086}], 
               LineBox[{306, 2087}], 
               LineBox[{307, 2088}], 
               LineBox[{308, 2089}], 
               LineBox[{309, 2090}], 
               LineBox[{310, 2091}], 
               LineBox[{311, 2092}], 
               LineBox[{312, 2093}], 
               LineBox[{313, 2094}], 
               
               LineBox[{314, 
                2095}]}, {}, {}, {}, {}, {}, {}, {}, {}, {}, {}, {}, {}, {
               Directive[
                RGBColor[1, 0.5, 0], 
                Opacity[0.2]], 
               LineBox[{646, 1304}], 
               LineBox[{974, 1305}], 
               LineBox[{975, 1306}], 
               LineBox[{976, 1307}], 
               LineBox[{977, 1308}], 
               LineBox[{978, 1309}], 
               LineBox[{979, 1310}], 
               LineBox[{980, 1311}], 
               LineBox[{981, 1312}], 
               LineBox[{982, 1313}], 
               LineBox[{983, 1314}], 
               LineBox[{984, 1315}], 
               LineBox[{985, 1316}], 
               LineBox[{986, 1317}], 
               LineBox[{987, 1318}], 
               LineBox[{988, 1319}], 
               LineBox[{989, 1320}], 
               LineBox[{990, 1321}], 
               LineBox[{991, 1322}], 
               LineBox[{992, 1323}], 
               LineBox[{993, 1324}], 
               LineBox[{994, 1325}], 
               LineBox[{995, 1326}], 
               LineBox[{996, 1327}], 
               LineBox[{997, 1328}], 
               LineBox[{998, 1329}], 
               LineBox[{999, 1330}], 
               LineBox[{1000, 1331}], 
               LineBox[{1001, 1332}], 
               LineBox[{1002, 1333}], 
               LineBox[{1003, 1334}], 
               LineBox[{1004, 1335}], 
               LineBox[{1005, 1336}], 
               LineBox[{1006, 1337}], 
               LineBox[{1007, 1338}], 
               LineBox[{1008, 1339}], 
               LineBox[{1009, 1340}], 
               LineBox[{1010, 1341}], 
               LineBox[{1011, 1342}], 
               LineBox[{1012, 1343}], 
               LineBox[{1013, 1344}], 
               LineBox[{1014, 1345}], 
               LineBox[{1015, 1346}], 
               LineBox[{1016, 1347}], 
               LineBox[{1017, 1348}], 
               LineBox[{1018, 1349}], 
               LineBox[{1019, 1350}], 
               LineBox[{1020, 1351}], 
               LineBox[{1021, 1352}], 
               LineBox[{1022, 1353}], 
               LineBox[{1023, 1354}], 
               LineBox[{1024, 1355}], 
               LineBox[{1025, 1356}], 
               LineBox[{1026, 1357}], 
               LineBox[{1027, 1358}], 
               LineBox[{1028, 1359}], 
               LineBox[{1029, 1360}], 
               LineBox[{1030, 1361}], 
               LineBox[{1031, 1362}], 
               LineBox[{1032, 1363}], 
               LineBox[{1033, 1364}], 
               LineBox[{1034, 1365}], 
               LineBox[{1035, 1366}], 
               LineBox[{1036, 1367}], 
               LineBox[{1037, 1368}], 
               LineBox[{1038, 1369}], 
               LineBox[{1039, 1370}], 
               LineBox[{1040, 1371}], 
               LineBox[{1041, 1372}], 
               LineBox[{1042, 1373}], 
               LineBox[{1043, 1374}], 
               LineBox[{1044, 1375}], 
               LineBox[{1045, 1376}], 
               LineBox[{1046, 1377}], 
               LineBox[{1048, 1383}], 
               LineBox[{1068, 1407}], 
               LineBox[{1071, 1414}], 
               LineBox[{1075, 1422}], 
               LineBox[{1081, 1432}], 
               LineBox[{1082, 1433}], 
               LineBox[{1083, 1434}], 
               LineBox[{1085, 1440}], 
               LineBox[{1087, 1446}], 
               LineBox[{1089, 1452}], 
               LineBox[{1090, 1453}], 
               LineBox[{1092, 1459}], 
               LineBox[{1093, 1460}], 
               LineBox[{1094, 1461}], 
               LineBox[{1096, 1467}], 
               LineBox[{1097, 1468}], 
               LineBox[{1098, 1469}], 
               LineBox[{1100, 1475}], 
               LineBox[{1101, 1476}], 
               LineBox[{1102, 1477}], 
               LineBox[{1103, 1478}], 
               LineBox[{1104, 1479}], 
               LineBox[{1105, 1480}], 
               LineBox[{1106, 1481}], 
               LineBox[{1109, 1488}], 
               LineBox[{1110, 1489}], 
               LineBox[{1111, 1490}], 
               LineBox[{1112, 1491}], 
               LineBox[{1113, 1492}], 
               LineBox[{1114, 1493}], 
               LineBox[{1115, 1494}], 
               LineBox[{1116, 1495}], 
               LineBox[{1117, 1496}], 
               LineBox[{1118, 1497}], 
               LineBox[{1119, 1498}], 
               LineBox[{1120, 1499}], 
               LineBox[{1121, 1500}], 
               LineBox[{1122, 1501}], 
               LineBox[{1123, 1502}], 
               LineBox[{1124, 1503}], 
               LineBox[{1125, 1504}], 
               LineBox[{1126, 1505}], 
               LineBox[{1127, 1506}], 
               LineBox[{1128, 1507}], 
               LineBox[{1129, 1508}], 
               LineBox[{1130, 1509}], 
               LineBox[{1131, 1510}], 
               LineBox[{1132, 1511}], 
               LineBox[{1134, 1517}], 
               LineBox[{1135, 1518}], 
               LineBox[{1136, 1519}], 
               LineBox[{1138, 1525}], 
               LineBox[{1139, 1526}], 
               LineBox[{1140, 1527}], 
               LineBox[{1141, 1528}], 
               LineBox[{1143, 1534}], 
               LineBox[{1144, 1535}], 
               LineBox[{1145, 1536}], 
               LineBox[{1146, 1537}], 
               LineBox[{1147, 1538}], 
               LineBox[{1148, 1539}], 
               LineBox[{1149, 1540}], 
               LineBox[{1150, 1541}], 
               LineBox[{1151, 1542}], 
               LineBox[{1152, 1543}], 
               LineBox[{1153, 1544}], 
               LineBox[{1154, 1545}], 
               LineBox[{1155, 1546}], 
               LineBox[{1156, 1547}], 
               LineBox[{1157, 1548}], 
               LineBox[{1158, 1549}], 
               LineBox[{1159, 1550}], 
               LineBox[{1161, 1556}], 
               LineBox[{1162, 1557}], 
               LineBox[{1163, 1558}], 
               LineBox[{1164, 1559}], 
               LineBox[{1165, 1560}], 
               LineBox[{1166, 1561}], 
               LineBox[{1167, 1562}], 
               LineBox[{1168, 1563}], 
               LineBox[{1170, 1569}], 
               LineBox[{1171, 1570}], 
               LineBox[{1172, 1571}], 
               LineBox[{1173, 1572}], 
               LineBox[{1174, 1573}], 
               LineBox[{1175, 1574}], 
               LineBox[{1176, 1575}], 
               LineBox[{1177, 1576}], 
               LineBox[{1178, 1577}], 
               LineBox[{1179, 1578}], 
               LineBox[{1180, 1579}], 
               LineBox[{1181, 1580}], 
               LineBox[{1182, 1581}], 
               LineBox[{1183, 1582}], 
               LineBox[{1184, 1583}], 
               LineBox[{1185, 1584}], 
               LineBox[{1186, 1585}], 
               LineBox[{1187, 1586}], 
               LineBox[{1188, 1587}], 
               LineBox[{1189, 1588}], 
               LineBox[{1190, 1589}], 
               LineBox[{1191, 1590}], 
               LineBox[{1193, 1596}], 
               LineBox[{1194, 1597}], 
               LineBox[{1195, 1598}], 
               LineBox[{1196, 1599}], 
               LineBox[{1197, 1600}], 
               LineBox[{1198, 1601}], 
               LineBox[{1200, 1607}], 
               LineBox[{1201, 1608}], 
               LineBox[{1202, 1609}], 
               LineBox[{1203, 1610}], 
               LineBox[{1204, 1611}], 
               LineBox[{1205, 1612}], 
               LineBox[{1206, 1613}], 
               LineBox[{1207, 1614}], 
               LineBox[{1208, 1615}], 
               LineBox[{1209, 1616}], 
               LineBox[{1211, 1622}], 
               LineBox[{1212, 1623}], 
               LineBox[{1213, 1624}], 
               LineBox[{1214, 1625}], 
               LineBox[{1215, 1626}], 
               LineBox[{1216, 1627}], 
               LineBox[{1217, 1628}], 
               LineBox[{1218, 1629}], 
               LineBox[{1219, 1630}], 
               LineBox[{1221, 1636}], 
               LineBox[{1222, 1637}], 
               LineBox[{1223, 1638}], 
               LineBox[{1225, 1644}], 
               LineBox[{1226, 1645}], 
               LineBox[{1227, 1646}], 
               LineBox[{1228, 1647}], 
               LineBox[{1230, 1653}], 
               LineBox[{1231, 1654}], 
               LineBox[{1232, 1655}], 
               LineBox[{1233, 1656}], 
               LineBox[{1237, 1664}], 
               LineBox[{1243, 1674}], 
               LineBox[{1249, 1684}], 
               LineBox[{1250, 1685}], 
               LineBox[{1253, 1692}], 
               LineBox[{1254, 1693}], 
               LineBox[{1255, 1694}], 
               LineBox[{1256, 1695}], 
               LineBox[{1259, 1702}], 
               LineBox[{1262, 1709}], 
               LineBox[{1264, 1715}], 
               LineBox[{1268, 1723}], 
               LineBox[{1270, 1729}], 
               LineBox[{1271, 1730}], 
               LineBox[{1274, 1737}], 
               LineBox[{1275, 1738}], 
               LineBox[{1277, 1744}], 
               LineBox[{1278, 1745}], 
               LineBox[{1279, 1746}], 
               LineBox[{1280, 1747}], 
               LineBox[{1281, 1748}], 
               LineBox[{1282, 1749}], 
               LineBox[{1283, 1750}], 
               LineBox[{1284, 1751}], 
               LineBox[{1285, 1752}], 
               LineBox[{1286, 1753}], 
               LineBox[{1289, 1760}], 
               LineBox[{1290, 1761}], 
               LineBox[{1291, 1762}], 
               LineBox[{1292, 1763}], 
               LineBox[{1298, 1773}], 
               LineBox[{1299, 1774}]}, {
               Directive[
                RGBColor[1, 0.5, 0], 
                Opacity[0.2]], 
               LineBox[{720, 1380}], 
               LineBox[{722, 1386}], 
               LineBox[{723, 1387}], 
               LineBox[{724, 1388}], 
               LineBox[{725, 1389}], 
               LineBox[{726, 1390}], 
               LineBox[{727, 1391}], 
               LineBox[{728, 1392}], 
               LineBox[{729, 1393}], 
               LineBox[{730, 1394}], 
               LineBox[{731, 1395}], 
               LineBox[{732, 1396}], 
               LineBox[{733, 1397}], 
               LineBox[{734, 1398}], 
               LineBox[{735, 1399}], 
               LineBox[{736, 1400}], 
               LineBox[{737, 1401}], 
               LineBox[{738, 1402}], 
               LineBox[{739, 1403}], 
               LineBox[{740, 1404}], 
               LineBox[{742, 1410}], 
               LineBox[{743, 1411}], 
               LineBox[{745, 1417}], 
               LineBox[{746, 1418}], 
               LineBox[{747, 1419}], 
               LineBox[{749, 1425}], 
               LineBox[{750, 1426}], 
               LineBox[{751, 1427}], 
               LineBox[{752, 1428}], 
               LineBox[{753, 1429}], 
               LineBox[{757, 1437}], 
               LineBox[{759, 1443}], 
               LineBox[{761, 1449}], 
               LineBox[{764, 1456}], 
               LineBox[{768, 1464}], 
               LineBox[{772, 1472}], 
               LineBox[{780, 1484}], 
               LineBox[{781, 1485}], 
               LineBox[{806, 1514}], 
               LineBox[{810, 1522}], 
               LineBox[{815, 1531}], 
               LineBox[{833, 1553}], 
               LineBox[{842, 1566}], 
               LineBox[{865, 1593}], 
               LineBox[{872, 1604}], 
               LineBox[{883, 1619}], 
               LineBox[{893, 1633}], 
               LineBox[{897, 1641}], 
               LineBox[{902, 1650}], 
               LineBox[{907, 1659}], 
               LineBox[{908, 1660}], 
               LineBox[{909, 1661}], 
               LineBox[{911, 1667}], 
               LineBox[{912, 1668}], 
               LineBox[{913, 1669}], 
               LineBox[{914, 1670}], 
               LineBox[{915, 1671}], 
               LineBox[{917, 1677}], 
               LineBox[{918, 1678}], 
               LineBox[{919, 1679}], 
               LineBox[{920, 1680}], 
               LineBox[{921, 1681}], 
               LineBox[{924, 1688}], 
               LineBox[{925, 1689}], 
               LineBox[{930, 1698}], 
               LineBox[{931, 1699}], 
               LineBox[{933, 1705}], 
               LineBox[{934, 1706}], 
               LineBox[{936, 1712}], 
               LineBox[{938, 1718}], 
               LineBox[{939, 1719}], 
               LineBox[{940, 1720}], 
               LineBox[{942, 1726}], 
               LineBox[{945, 1733}], 
               LineBox[{946, 1734}], 
               LineBox[{949, 1741}], 
               LineBox[{960, 1756}], 
               LineBox[{961, 1757}], 
               LineBox[{966, 1766}], 
               LineBox[{967, 1767}], 
               LineBox[{968, 1768}], 
               LineBox[{969, 1769}], 
               LineBox[{970, 1770}]}}, {{
               Directive[
                PointSize[0.004583333333333334], 
                AbsoluteThickness[1.6], 
                RGBColor[1, 0, 0]], 
               PointBox[CompressedData["
1:eJwNxFVgFQQAAMAHCGwSkhLSCALSzYjRG7ENBqNzdId0t6CUotKl0i2dAkqn
gpJKo3R33sdd1thu0V3jBAKBEBUKCgQKU4SiFKM4JShJKUIoTRnKUo5QylOB
ilSiMlWoShjhVKM6NahJBJFEUYvaRFOHusRQj/o0oCGNaEwTmtKM5rSgJbG0
ojVtaEs72tOBjnSiM13oSje604OefEEvetOHvvSjPwMYyCAGM4ShDGM4IxjJ
KEYzhi8Zyzi+4mvGM4GJTGIy3/AtU/iO7/mBqUxjOjOYySxmM4e5zGM+P/IT
P7OAhSxiMUtYyjKWs4KVrGI1a/iFtaxjPRvYyCY2s4WtbGM7O/iVnexiN7/x
O3vYyz72c4CDHOIwRzjKMY7zB39ygpP8xd+c4jRnOMs5zvMP/3KBi1ziMle4
yjWu8x//c4Ob3OI2d7jLPe7zgIc84jFPeMoznvOCl7ziNW94yzsCwYFAHOIS
jw+ITwISEkQwH5KIxCQhKR+RjOSkICWpSM3HpCEt6UjPJ2QgI5nITBayko3s
fEoOcvIZuchNHj4nL/nITwEKUojCFKEoxShOCUpSihBKU4aylCOU8lSgIpWo
TBWqEkY41ahODWoSQSRR1KI20dShLjHUoz4NaEgjGtOEpjSjOS1oSSytaE0b
2tKO9nSgI+8Bq1udOQ==
                "]]}, {}, {
               Directive[
                PointSize[0.004583333333333334], 
                AbsoluteThickness[1.6], 
                RGBColor[1, 0.5, 0]], 
               PointBox[CompressedData["
1:eJwNxGlgDgQAANBPJTGVUipJTZcuJRUpumSlQ9F9J2fHhqLD0UmHnJVOUuTq
UNE2bDNs7s0229jNNnbfm9lRej/eCx4RNiy0TSAQCFF4h0AggkjWs4GNRBFN
DJuIZTNb2Eoc8WxjOzvYyS52s4cEEtlLEsmksI9U0khnPwfIIJMssskhlzwO
coh8CijkMEcoopgSSimjnAoqqaKaGmqpo54GjtLIMZpopoVW/uU/jhMICgTa
cAInchJtOZl2nEJ7OhBER07lNE6nE2dwJp05i7Ppwjmcy3l05Xy6cQHduZCL
CKYHF3MJl3IZl9OTK7iSq7iaa+jFtVxHb66nDzdwIzfRl37cTH9u4VYGMJDb
uJ07uJO7GMTdDCaEe7iXIdzH/TzAgwzlIR5mGMN5hEd5jMd5gid5iqd5hmd5
jud5gRcZwUuMZBSjGcNYxvEyr/AqrxFKGOOZwERe5w0mMZk3eYu3eYcpTGUa
03mX93ifD/iQj5jBTD7mEz7lM2bxObOZw1zmMZ8FfMGXfMVCvuYbvuU7vucH
FrGYH1nCT/zMUpbxC8tZwUpWsZpf+Y3f+YM1/Mlf/M1a1vEP4UQQyXo2sJEo
oolhE7FsZgtbiSOebWxnBzvZxW72kEAie0kimRT2kUoa6eznABlkkkU2OeSS
x0EOkU8BhRzmCEUUU0IpZZRTQSVVVFNDLXXU08BRGjlGE8200Mr/U/vLbg==

                "]]}, {}}}], {{}, {}}}, {
          DisplayFunction -> Identity, DisplayFunction -> Identity, 
           AspectRatio -> NCache[GoldenRatio^(-1), 0.6180339887498948], 
           Axes -> {True, True}, AxesLabel -> {
             FormBox["\"Day\"", TraditionalForm], 
             FormBox["\"Infections, Deaths x 1\"", TraditionalForm]}, 
           AxesOrigin -> {0, 0}, DisplayFunction :> Identity, 
           Frame -> {{False, False}, {False, False}}, 
           FrameLabel -> {{None, None}, {None, None}}, 
           FrameTicks -> {{Automatic, Automatic}, {Automatic, Automatic}}, 
           GridLines -> {None, None}, GridLinesStyle -> Directive[
             GrayLevel[0.5, 0.4]], 
           Method -> {
            "OptimizePlotMarkers" -> True, "OptimizePlotMarkers" -> True, 
             "CoordinatesToolOptions" -> {"DisplayFunction" -> ({
                 Identity[
                  Part[#, 1]], 
                 Identity[
                  Part[#, 2]]}& ), "CopiedValueFunction" -> ({
                 Identity[
                  Part[#, 1]], 
                 Identity[
                  Part[#, 2]]}& )}}, PlotLabel -> 
           FormBox["\"Infections, Deaths per capita\"", TraditionalForm], 
           PlotRange -> {{0, 331.}, {0, 0.0005148978423396359}}, 
           PlotRangeClipping -> True, PlotRangePadding -> {{
              Scaled[0.02], 
              Scaled[0.02]}, {
              Scaled[0.02], 
              Scaled[0.05]}}, Ticks -> {Automatic, Automatic}}], 
         FormBox[
          FormBox[
           
           TemplateBox[{
            "\"New Infections\"", "\"Model Reported New Infections\"", 
             "\"Deaths \[Times] 10\"", "\"Model Deaths \[Times] 10\""}, 
            "PointLegend", DisplayFunction -> (FormBox[
              StyleBox[
               StyleBox[
                PaneBox[
                 TagBox[
                  GridBox[{{
                    TagBox[
                    GridBox[{{
                    GraphicsBox[{{}, {
                    Directive[
                    EdgeForm[
                    Directive[
                    Opacity[0.3], 
                    GrayLevel[0]]], 
                    PointSize[0.5], 
                    AbsoluteThickness[1.6], 
                    RGBColor[1, 0, 0]], {
                    Directive[
                    EdgeForm[
                    Directive[
                    Opacity[0.3], 
                    GrayLevel[0]]], 
                    PointSize[0.5], 
                    AbsoluteThickness[1.6], 
                    RGBColor[1, 0, 0]], 
                    PointBox[
                    NCache[{
                    Scaled[{
                    Rational[1, 2], 
                    Rational[1, 2]}]}, {
                    Scaled[{0.5, 0.5}]}]]}}}, AspectRatio -> Full, 
                    ImageSize -> {10, 10}, PlotRangePadding -> None, 
                    ImagePadding -> Automatic, 
                    BaselinePosition -> (Scaled[0.1] -> Baseline)], #}, {
                    GraphicsBox[{{
                    Directive[
                    EdgeForm[
                    Directive[
                    Opacity[0.3], 
                    GrayLevel[0]]], 
                    PointSize[0.5], 
                    AbsoluteThickness[1.6], 
                    RGBColor[1, 0, 0]], {
                    LineBox[{{0, 10}, {20, 10}}]}}, {
                    Directive[
                    EdgeForm[
                    Directive[
                    Opacity[0.3], 
                    GrayLevel[0]]], 
                    PointSize[0.5], 
                    AbsoluteThickness[1.6], 
                    RGBColor[1, 0, 0]], {}}}, AspectRatio -> Full, 
                    ImageSize -> {20, 10}, PlotRangePadding -> None, 
                    ImagePadding -> Automatic, 
                    BaselinePosition -> (Scaled[0.1] -> Baseline)], #2}, {
                    GraphicsBox[{{}, {
                    Directive[
                    EdgeForm[
                    Directive[
                    Opacity[0.3], 
                    GrayLevel[0]]], 
                    PointSize[0.5], 
                    AbsoluteThickness[1.6], 
                    RGBColor[1, 0.5, 0]], {
                    Directive[
                    EdgeForm[
                    Directive[
                    Opacity[0.3], 
                    GrayLevel[0]]], 
                    PointSize[0.5], 
                    AbsoluteThickness[1.6], 
                    RGBColor[1, 0.5, 0]], 
                    PointBox[
                    NCache[{
                    Scaled[{
                    Rational[1, 2], 
                    Rational[1, 2]}]}, {
                    Scaled[{0.5, 0.5}]}]]}}}, AspectRatio -> Full, 
                    ImageSize -> {10, 10}, PlotRangePadding -> None, 
                    ImagePadding -> Automatic, 
                    BaselinePosition -> (Scaled[0.1] -> Baseline)], #3}, {
                    GraphicsBox[{{
                    Directive[
                    EdgeForm[
                    Directive[
                    Opacity[0.3], 
                    GrayLevel[0]]], 
                    PointSize[0.5], 
                    AbsoluteThickness[1.6], 
                    RGBColor[1, 0.5, 0]], {
                    LineBox[{{0, 10}, {20, 10}}]}}, {
                    Directive[
                    EdgeForm[
                    Directive[
                    Opacity[0.3], 
                    GrayLevel[0]]], 
                    PointSize[0.5], 
                    AbsoluteThickness[1.6], 
                    RGBColor[1, 0.5, 0]], {}}}, AspectRatio -> Full, 
                    ImageSize -> {20, 10}, PlotRangePadding -> None, 
                    ImagePadding -> Automatic, 
                    BaselinePosition -> (Scaled[0.1] -> Baseline)], #4}}, 
                    GridBoxAlignment -> {
                    "Columns" -> {Center, Left}, "Rows" -> {{Baseline}}}, 
                    AutoDelete -> False, 
                    GridBoxDividers -> {
                    "Columns" -> {{False}}, "Rows" -> {{False}}}, 
                    GridBoxItemSize -> {
                    "Columns" -> {{All}}, "Rows" -> {{All}}}, 
                    GridBoxSpacings -> {
                    "Columns" -> {{0.5}}, "Rows" -> {{0.8}}}], "Grid"]}}, 
                   GridBoxAlignment -> {
                    "Columns" -> {{Left}}, "Rows" -> {{Top}}}, AutoDelete -> 
                   False, GridBoxItemSize -> {
                    "Columns" -> {{Automatic}}, "Rows" -> {{Automatic}}}, 
                   GridBoxSpacings -> {"Columns" -> {{1}}, "Rows" -> {{0}}}], 
                  "Grid"], Alignment -> Left, AppearanceElements -> None, 
                 ImageMargins -> {{5, 5}, {5, 5}}, ImageSizeAction -> 
                 "ResizeToFit"], LineIndent -> 0, StripOnInput -> False], {
               FontFamily -> "Arial"}, Background -> Automatic, StripOnInput -> 
               False], TraditionalForm]& ), 
            InterpretationFunction :> (RowBox[{"PointLegend", "[", 
               RowBox[{
                 RowBox[{"{", 
                   RowBox[{
                    RowBox[{"Directive", "[", 
                    RowBox[{
                    RowBox[{"PointSize", "[", "0.004583333333333334`", "]"}], 
                    ",", 
                    RowBox[{"AbsoluteThickness", "[", "1.6`", "]"}], ",", 
                    InterpretationBox[
                    ButtonBox[
                    TooltipBox[
                    GraphicsBox[{{
                    GrayLevel[0], 
                    RectangleBox[{0, 0}]}, {
                    GrayLevel[0], 
                    RectangleBox[{1, -1}]}, {
                    RGBColor[1, 0, 0], 
                    RectangleBox[{0, -1}, {2, 1}]}}, DefaultBaseStyle -> 
                    "ColorSwatchGraphics", AspectRatio -> 1, Frame -> True, 
                    FrameStyle -> RGBColor[0.6666666666666666, 0., 0.], 
                    FrameTicks -> None, PlotRangePadding -> None, ImageSize -> 
                    Dynamic[{Automatic, 1.35 CurrentValue["FontCapHeight"]/
                    AbsoluteCurrentValue[Magnification]}]], 
                    StyleBox[
                    RowBox[{"RGBColor", "[", 
                    RowBox[{"1", ",", "0", ",", "0"}], "]"}], NumberMarks -> 
                    False]], Appearance -> None, BaseStyle -> {}, 
                    BaselinePosition -> Baseline, DefaultBaseStyle -> {}, 
                    ButtonFunction :> With[{Typeset`box$ = EvaluationBox[]}, 
                    If[
                    Not[
                    AbsoluteCurrentValue["Deployed"]], 
                    SelectionMove[Typeset`box$, All, Expression]; 
                    FrontEnd`Private`$ColorSelectorInitialAlpha = 1; 
                    FrontEnd`Private`$ColorSelectorInitialColor = 
                    RGBColor[1, 0, 0]; 
                    FrontEnd`Private`$ColorSelectorUseMakeBoxes = True; 
                    MathLink`CallFrontEnd[
                    FrontEnd`AttachCell[Typeset`box$, 
                    FrontEndResource["RGBColorValueSelector"], {
                    0, {Left, Bottom}}, {Left, Top}, 
                    "ClosingActions" -> {
                    "SelectionDeparture", "ParentChanged", 
                    "EvaluatorQuit"}]]]], BaseStyle -> Inherited, Evaluator -> 
                    Automatic, Method -> "Preemptive"], 
                    RGBColor[1, 0, 0], Editable -> False, Selectable -> 
                    False]}], "]"}], ",", 
                    RowBox[{"Directive", "[", 
                    RowBox[{
                    RowBox[{"PointSize", "[", "0.004583333333333334`", "]"}], 
                    ",", 
                    RowBox[{"AbsoluteThickness", "[", "1.6`", "]"}], ",", 
                    InterpretationBox[
                    ButtonBox[
                    TooltipBox[
                    GraphicsBox[{{
                    GrayLevel[0], 
                    RectangleBox[{0, 0}]}, {
                    GrayLevel[0], 
                    RectangleBox[{1, -1}]}, {
                    RGBColor[1, 0, 0], 
                    RectangleBox[{0, -1}, {2, 1}]}}, DefaultBaseStyle -> 
                    "ColorSwatchGraphics", AspectRatio -> 1, Frame -> True, 
                    FrameStyle -> RGBColor[0.6666666666666666, 0., 0.], 
                    FrameTicks -> None, PlotRangePadding -> None, ImageSize -> 
                    Dynamic[{Automatic, 1.35 CurrentValue["FontCapHeight"]/
                    AbsoluteCurrentValue[Magnification]}]], 
                    StyleBox[
                    RowBox[{"RGBColor", "[", 
                    RowBox[{"1", ",", "0", ",", "0"}], "]"}], NumberMarks -> 
                    False]], Appearance -> None, BaseStyle -> {}, 
                    BaselinePosition -> Baseline, DefaultBaseStyle -> {}, 
                    ButtonFunction :> With[{Typeset`box$ = EvaluationBox[]}, 
                    If[
                    Not[
                    AbsoluteCurrentValue["Deployed"]], 
                    SelectionMove[Typeset`box$, All, Expression]; 
                    FrontEnd`Private`$ColorSelectorInitialAlpha = 1; 
                    FrontEnd`Private`$ColorSelectorInitialColor = 
                    RGBColor[1, 0, 0]; 
                    FrontEnd`Private`$ColorSelectorUseMakeBoxes = True; 
                    MathLink`CallFrontEnd[
                    FrontEnd`AttachCell[Typeset`box$, 
                    FrontEndResource["RGBColorValueSelector"], {
                    0, {Left, Bottom}}, {Left, Top}, 
                    "ClosingActions" -> {
                    "SelectionDeparture", "ParentChanged", 
                    "EvaluatorQuit"}]]]], BaseStyle -> Inherited, Evaluator -> 
                    Automatic, Method -> "Preemptive"], 
                    RGBColor[1, 0, 0], Editable -> False, Selectable -> 
                    False]}], "]"}], ",", 
                    RowBox[{"Directive", "[", 
                    RowBox[{
                    RowBox[{"PointSize", "[", "0.004583333333333334`", "]"}], 
                    ",", 
                    RowBox[{"AbsoluteThickness", "[", "1.6`", "]"}], ",", 
                    InterpretationBox[
                    ButtonBox[
                    TooltipBox[
                    GraphicsBox[{{
                    GrayLevel[0], 
                    RectangleBox[{0, 0}]}, {
                    GrayLevel[0], 
                    RectangleBox[{1, -1}]}, {
                    RGBColor[1, 0.5, 0], 
                    RectangleBox[{0, -1}, {2, 1}]}}, DefaultBaseStyle -> 
                    "ColorSwatchGraphics", AspectRatio -> 1, Frame -> True, 
                    FrameStyle -> 
                    RGBColor[0.6666666666666666, 0.33333333333333337`, 0.], 
                    FrameTicks -> None, PlotRangePadding -> None, ImageSize -> 
                    Dynamic[{Automatic, 1.35 CurrentValue["FontCapHeight"]/
                    AbsoluteCurrentValue[Magnification]}]], 
                    StyleBox[
                    RowBox[{"RGBColor", "[", 
                    RowBox[{"1", ",", "0.5`", ",", "0"}], "]"}], NumberMarks -> 
                    False]], Appearance -> None, BaseStyle -> {}, 
                    BaselinePosition -> Baseline, DefaultBaseStyle -> {}, 
                    ButtonFunction :> With[{Typeset`box$ = EvaluationBox[]}, 
                    If[
                    Not[
                    AbsoluteCurrentValue["Deployed"]], 
                    SelectionMove[Typeset`box$, All, Expression]; 
                    FrontEnd`Private`$ColorSelectorInitialAlpha = 1; 
                    FrontEnd`Private`$ColorSelectorInitialColor = 
                    RGBColor[1, 0.5, 0]; 
                    FrontEnd`Private`$ColorSelectorUseMakeBoxes = True; 
                    MathLink`CallFrontEnd[
                    FrontEnd`AttachCell[Typeset`box$, 
                    FrontEndResource["RGBColorValueSelector"], {
                    0, {Left, Bottom}}, {Left, Top}, 
                    "ClosingActions" -> {
                    "SelectionDeparture", "ParentChanged", 
                    "EvaluatorQuit"}]]]], BaseStyle -> Inherited, Evaluator -> 
                    Automatic, Method -> "Preemptive"], 
                    RGBColor[1, 0.5, 0], Editable -> False, Selectable -> 
                    False]}], "]"}], ",", 
                    RowBox[{"Directive", "[", 
                    RowBox[{
                    RowBox[{"PointSize", "[", "0.004583333333333334`", "]"}], 
                    ",", 
                    RowBox[{"AbsoluteThickness", "[", "1.6`", "]"}], ",", 
                    InterpretationBox[
                    ButtonBox[
                    TooltipBox[
                    GraphicsBox[{{
                    GrayLevel[0], 
                    RectangleBox[{0, 0}]}, {
                    GrayLevel[0], 
                    RectangleBox[{1, -1}]}, {
                    RGBColor[1, 0.5, 0], 
                    RectangleBox[{0, -1}, {2, 1}]}}, DefaultBaseStyle -> 
                    "ColorSwatchGraphics", AspectRatio -> 1, Frame -> True, 
                    FrameStyle -> 
                    RGBColor[0.6666666666666666, 0.33333333333333337`, 0.], 
                    FrameTicks -> None, PlotRangePadding -> None, ImageSize -> 
                    Dynamic[{Automatic, 1.35 CurrentValue["FontCapHeight"]/
                    AbsoluteCurrentValue[Magnification]}]], 
                    StyleBox[
                    RowBox[{"RGBColor", "[", 
                    RowBox[{"1", ",", "0.5`", ",", "0"}], "]"}], NumberMarks -> 
                    False]], Appearance -> None, BaseStyle -> {}, 
                    BaselinePosition -> Baseline, DefaultBaseStyle -> {}, 
                    ButtonFunction :> With[{Typeset`box$ = EvaluationBox[]}, 
                    If[
                    Not[
                    AbsoluteCurrentValue["Deployed"]], 
                    SelectionMove[Typeset`box$, All, Expression]; 
                    FrontEnd`Private`$ColorSelectorInitialAlpha = 1; 
                    FrontEnd`Private`$ColorSelectorInitialColor = 
                    RGBColor[1, 0.5, 0]; 
                    FrontEnd`Private`$ColorSelectorUseMakeBoxes = True; 
                    MathLink`CallFrontEnd[
                    FrontEnd`AttachCell[Typeset`box$, 
                    FrontEndResource["RGBColorValueSelector"], {
                    0, {Left, Bottom}}, {Left, Top}, 
                    "ClosingActions" -> {
                    "SelectionDeparture", "ParentChanged", 
                    "EvaluatorQuit"}]]]], BaseStyle -> Inherited, Evaluator -> 
                    Automatic, Method -> "Preemptive"], 
                    RGBColor[1, 0.5, 0], Editable -> False, Selectable -> 
                    False]}], "]"}]}], "}"}], ",", 
                 RowBox[{"{", 
                   RowBox[{#, ",", #2, ",", #3, ",", #4}], "}"}], ",", 
                 RowBox[{"LegendMarkers", "\[Rule]", 
                   RowBox[{"{", 
                    RowBox[{
                    RowBox[{"{", 
                    RowBox[{"False", ",", "Automatic"}], "}"}], ",", 
                    RowBox[{"{", 
                    RowBox[{"False", ",", "Automatic"}], "}"}]}], "}"}]}], 
                 ",", 
                 RowBox[{"Joined", "\[Rule]", 
                   RowBox[{"{", 
                    RowBox[{"False", ",", "True", ",", "False", ",", "True"}],
                     "}"}]}], ",", 
                 RowBox[{"LabelStyle", "\[Rule]", 
                   RowBox[{"{", "}"}]}], ",", 
                 RowBox[{"LegendLayout", "\[Rule]", "\"Column\""}]}], 
               "]"}]& ), Editable -> True], TraditionalForm], 
          TraditionalForm]},
        "Legended",
        DisplayFunction->(GridBox[{{
            TagBox[
             ItemBox[
              PaneBox[
               TagBox[#, "SkipImageSizeLevel"], 
               Alignment -> {Center, Baseline}, BaselinePosition -> Baseline],
               DefaultBaseStyle -> "Labeled"], "SkipImageSizeLevel"], 
            ItemBox[#2, DefaultBaseStyle -> "LabeledLabel"]}}, 
          GridBoxAlignment -> {"Columns" -> {{Center}}, "Rows" -> {{Center}}},
           AutoDelete -> False, GridBoxItemSize -> Automatic, 
          BaselinePosition -> {1, 1}]& ),
        Editable->True,
        InterpretationFunction->(RowBox[{"Legended", "[", 
           RowBox[{#, ",", 
             RowBox[{"Placed", "[", 
               RowBox[{#2, ",", "After"}], "]"}]}], "]"}]& )], 
       TemplateBox[{
         GraphicsBox[{{}, {{{}, {}, {
              Hue[0.67, 0.6, 0.6], 
              Directive[
               PointSize[0.004583333333333334], 
               AbsoluteThickness[1.6], 
               RGBColor[1, 0.5, 0]], 
              LineBox[CompressedData["
1:eJxdz0uulFUUBeCtLZu3QcMGjZIQYgwhJaLgCw6+APFRooJvD09BUAplAHsI
NYQzhBoB2UO4PbtnCDUEYzQx9f2dP99ZWVnZL916fO3u8xFx9bmIf/7/frsL
T87/dXDu2UH776Ht+wV8gI/gF/FRvMDH8HF8Ar+MX8En8Sm8xK/i0/g1fAa/
jt/AZ/E5/CZ+C7+N38Hv4vP4Am77ThwXyXG8R47jfXIcH5Dj+JAcx0fkOC6R
47hMjuMKOY6PyXFcJcfxCTmOT8lxfEaO43NyHKt9N5y4cHxBHycuHNfo48SF
40v6OHHh+Io+Tlw4vqaPExeO6/Rx4sJxgz5OXDi+oY8TF45v6ePEheM7+jhx
4fiePk5cOH6gjxMXjh/p48SF4yf6OHHh+Jk+Tlw4+r4XuOGOEw9ceOK4yT5u
uOPEAxeeOG6xjxvuOPHAhSeO2+zjhjtOPHDhieMO+7jhjhMPXHjiuMs+brjj
xAMXnjjusY8b7jjxwIUnjl/Yxw13nHjgwhPHffZxwx0nHrjwxPGAfdxwx4kH
Ljxx/Mo+brjjxAMXnjgeso8b7jjxwIUnjkfs44Y7Tjxw4YnjN/Zxwx0nHrjw
xPE7+7jhjhMPXHjieMw+brjjxAMXnjjW+z7AC7zEDa9wx2uceIMH3uLCh3ji
HY4n3I8XeIkbXuGO1zjxBg+8xYUP8cQ7HH9wP17gJW54hTte48QbPPAWFz7E
E+9w/Mn9eIGXuOEV7niNE2/wwFtc+BBPvMPxlPvxAi9xwyvc8Ron3uCBt//7
b1sh++k=
               "]]}, {
              Hue[0.9060679774997897, 0.6, 0.6], 
              Directive[
               PointSize[0.004583333333333334], 
               AbsoluteThickness[1.6], 
               RGBColor[1, 0, 0]], 
              LineBox[CompressedData["
1:eJxFl3lcjen7x08LoxSlLGeUDpNQVESk0ictIrRHq9O+19lM9jnGyFYmUshS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               "]]}, {
              Hue[0.1421359549995791, 0.6, 0.6], 
              Directive[
               PointSize[0.004583333333333334], 
               AbsoluteThickness[1.6], 
               RGBColor[0, 0, 1]], 
              LineBox[CompressedData["
1:eJxFl3lcjGsbx6eQ0FG06jgahMhSSNb8KkVZWoYWbdNU096sZDtMod6Qk+VE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               "]]}, {
              Hue[0.37820393249936934`, 0.6, 0.6], 
              Directive[
               PointSize[0.004583333333333334], 
               AbsoluteThickness[1.6], 
               RGBColor[1, 0, 1]], 
              LineBox[CompressedData["
1:eJw1l3k81GsbxkcLpTokVNJppEQpIkWby5qtjH3PjLGvsyV1ThqOUmlRnHIq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               "]]}, {
              Hue[0.6142719099991583, 0.6, 0.6], 
              Directive[
               PointSize[0.004583333333333334], 
               AbsoluteThickness[1.6], 
               Dashing[{0, Small}], 
               RGBColor[0.5, 0, 0.5]], 
              LineBox[CompressedData["
1:eJw1l3k8lPsXx0fb1SYS7YUkuRJF2vCxpuyyE2MdYxmzVVclo2ihLClpY+pn
TaK6pUhNJd2kiBZJt7nt6yXtiF/31Xn6p9e7Tx8f53m+33POoxkS5x4+iMVi
OSiwWP/9/etPl8XBEuPo2pShFvQPcH411qNBWZFYEQt+HNp05dUIYmX8KDgU
c1FdiXgcvuktqxC1KBNPgELGjF6HprHEU1Cge6naSlGNWAOqW9MMhcnjibWg
Nrx17Q2HScTaKO0f834uZyqxDvTKkhvt+BrEuvgnySMhMViLWA+vLXUc1u7U
JtaH15xHgdN7dYgNcEFVrrjk5GxiQwjSBxf/UaNPbISyO3YyO2VD4nkwMdsR
r/fFiHg+mp4olsWrGRMbI3yXcHO/eAGxCaZPvq/kNmUR8QIsHvLqWKfqUmJT
aK3eJ/ILtyBeiGiDye9yd1oSL0L7g/6kY1Jr4sUYdfa2Vnq3LfESdE6NGnM8
1Z54KZwtZl4IFDgQmyFomm5HZ4UzsTki2qrtInTdiC1w/tzskltzVxIDS6qc
es6IPX+xBBiZnjs2pt+bdEu8cUncNvGuH+mWKP74gPtMIZB0KxT0z8xOvsYm
3QoHDK+k9l8JId0al5eXDG7oCyPdGiO1S/XV4jmk28CqZJvSG0SRboOLnS6f
7FfFkm6LOu0dA1oxfNJtMf+33Vp7AoWk2+Hhu0SR4w4x6XZIfhBgH9C3hvRl
mK3yx+fKM/GkL8Pa6zPrZ9dtIN0ep2d3D/IfLyHdHibst2erWZtIXw6foNhF
PO1k0pdjdk2sDW/7FtJXwIndW7bNdDvpK/BMxYkTb7qDdAcsUN0QNyw7g3QH
HDPe7JpxNIt0R/gt5b/+UZdNuiM6ml+iYHoO6U6wTa/9R/tyLulOiG/obB96
+gDpzti3+7trvUI+6c5IjL+4LMb3MOkucBo2aUIV93+ku+BWbc3T8qpC0l0x
XdXm6ZrlJb8Yrpgna+V6zCyj/+8KnbLaDSlux3+xzBVqbkHhw99Ukt8NH/R6
ji57cJL8bng6x8jj5bc/ye+G/pf17xtWVJHfDd1m3YZTms+R3x1vj5kvNd1+
nvzuiFrzz+V9qy+S3x2foi8f+bb8EvndcS/glEJD12Xyr4T362+V88rryL8S
wvYO76gN9eRfiQlW2xef9vuL/CuhFaKuftK6gfweuOj/xemdUSP5PRBTdipr
YNot8ntgxsESyUGFZvJ7QL26tKjmDTHLE51LLDRt62+T3xMGzz8XSjNbyO+J
otnNz0bat5LfE6WItVv/jpjlBZ+7E55e2HiH/F5IKJRkZA8QS7zwapckJZl3
l/xe2LvfgvPkOjHLG49aP14PHnOP/N6oOqaXe9mMWOKNQHXNMec8iWXeMDq8
u8bGl5jlg3SPnqLSFYzfB93GL5al6DN+H+za45x9RoHx+8Bvv37pQCOT7wsH
j3STkVnE8EXJpfLePFdiiS/27DG/NE6J+f19UW27dnFQA9XH8sPT0VYmtilM
/X7wOtNyqM2Mqd8P6keupJR0M8/PD/K+OwHxR5jn54/Mx735HxyJ4Q/uqJhi
bjfz/P3Bc8g0Tsgmlvkjf/XeogBDYlYAbv2YabDkOvP+AjBGdvf8ykBiSQA6
Vm7WVu1i3n8AlvqOXDQ7kXn/q1ApunvVYBQxViF+8cKpo+c2kX8VuFnVmzZY
03mSrYJJ2wdek9dN8gfiqXqCYXQUc/4CofbwyVxh4g3yB8K8uurY8xw6r7JA
XJU8ext14jr5g7Dl5tdPq5rofCMIG+rWNn/vukb+INQO/e63Xp1YFoTBT/O8
/gDdDxYbc5+77D0cd/UXa7Cx88RTl+wC5j6xkXZTc2zT4yu/mM3G8f4a03Oa
xBI2BLldw9Oi6D5K2QgZO8tsQTVzX9lY0XBj7DplYjkbEzme58bHyig/GPW+
vGHl+XTfNYJxQ+3mmxf8C5QfDN2bn7fynWopPxh/tpS9f2xM/UISDGvF5rab
OjWUH4x022Mpd7WqKT8Yw9K9OTm61G/kwZCdH1d7yvQs5YdgGL97SasL9SeN
EJT0TbiVxz9D+SEYnFWWemXfacoPQUWG744PDUx/C0Gnm3Hfw8HE0hC0jbTc
stDmFOWH4HDPMCtZGvVHeQg0K1V2G7SfoPxQKPCmrbGcS6wRiuToM/KzqdRf
EQqzc3Hlx9sqKD8UkgMt4rpi6seSUKwVX7xmuamc8kNxdPK97dWcY5Qfiqr5
D1rrvKmfy0Mxc+Sbqh63o5Qfhm8zXPX7PEspPwwzhige5oYy8yAMq7lVSa/j
iyk/DHaHhsbO3FdE+WFo9BQsvC6jeSINw9i3NZ7JXQWUH4ZEV/uvw3WJ5WHY
uPVkpRKH5hErHEdHl9o7lB+h/HAIUwuvreuh+YVw5Gz8/ZyfMzE7HOcHpX08
WiKl/HAcu23eOmc4sTQc/bm+Hs6P8yg/HD/qNHVqqg5R/k/9+V3eggMHKT8C
rkf2Z3ptp3mqEYH1V3vlp5P2U34E1qnfaurevI/yIzBCdGJLRQYzjyNQEp6Y
kF6wl/Ij8Crp6kfTyzS/ZREYV3XG2ufVHsqPQE+v9rY8dWIWB9926Kqed9xN
+RyUTRhVHJZK+wA4UH3RO9m1aRflczDPLHm1+WRiCQeD/1bZOBBL+4SUg/EN
Ce+F1zIpn4PjnRkfNs8ilnPQ6O9isHwK7SOsSCSuqxux+8tOyo/EupYsszuP
aH9BJM5v7Aj8cDuN8iOhNL/i/o2WVMqPxNSpX1OWyGn/kUbiokhFT7lnG+VH
ws5kb4yKBrE8EtnebhNZ7lspn4uFkR01ORm0T2lwsWt68tHtbSmUz4V6UcX1
rfrEbC7YOhWVS9KYfYyLr69brzp+2kz5XHzj5jqxOcQyLizfzQuc9Iz2OTkX
2TdqudOimP0uComXyzXHfE+i/CgYd1QFZGQSIwo+2g7/WhkSs6NgpFQxtuk+
sy9G4aTs7vv2LcTSKPwVNNA+xoxYFoXCvVfXzPuUSPk/f96rU1L79cSsaOwa
dvqdTIlYIxpG6u27Bso3Un40enRy9ON8iNnR0GvOOikZTSyJRodiy/2jjQmU
H42UoJqkyD3EsmisKHXPM+UQy6PhlLtw7T5LYlYMEm66q6lqE2v8x02vDJSI
EYO7Z+4nbBigfZkdA4lakVPWV2JJDLYPnThG8QuxNAbesz76JvUQy2Iwel9O
bcEQJj8G+ua+DlrjmPxYbCqqvvCnLpMfi0np1l+nWTH5sRBnDgvQZROzY2ES
OWti7iZiSSxKP60abVTK1B+Ljg3Hd1e0MvXHwuXN6Qd/KdDzksfi9xk2d/Tm
E7N4aIod5ZnAIdbgIc/AUTMsj3n+PHSrub7YeJ95/jys8CjJiBxL70vCQ82H
1qJqZ2IpDxYdL2ao7CCW8dDosFCq1MC8fx6yN2q7Gg6h88GKQ7XXy/zgGcQa
cZhwRe+kxIoYcRAmv3RbF0zMjoNi/oHlNhLm/MXhz9SVTo/zmPMXB9UL5av9
apnzF4eSRCfHew+J5XEIHT+rOqWHyefj+/riYccn0vlW5uO6d+/z4kXMfeBj
Z+CTCrkfsSEfvtpfVnckMPeD//N+fzJd+D9iVz6ezAjKL7vB3Bc+BoWmVY34
Rszn4/7Hs/NtZ9P9k/AR93lLMIdNnMlH222lRwfziKV8hAXdOGD8nLiSj3ua
/94uNmHuNx/TxAVX8rOIm/mY0h7i2ddDLOejrLzRoF1E/aKLjy93Lmbs7ydm
CbCgsIX37yHqL8oCHBpnzXnmwfQjATx8225916F+ZSjAKZHKUIMJ1M8gwBHf
9Jzxc6j/uQpgNJXn/z2K+iNbAPvkWZ3t96l/8gUwbD85oXAd9VuJALcL2iLt
/akfZwqQ6dGzWXiJ+rVUgJrimTp9P6i/VwpQFRMqtuLSfJAJEFJrqzx+BM2T
ZgEUrriF67yi+SP/+fv93fdiyCiaX10CbEufrGKeyHw/CpHvOVoxypHmpbIQ
Ot+SPkgv0jzVEOL6dosTLrtoPhsKMW13sL9GIc1zCGGSy5puPUD7gKsQazwV
/9EsoX2CLQR77pL5IcW0j/CFaKsatD9tEO03EiE+y9Ydn/qc9p9MIbQmvv+t
nsXsU0IMTR8V+Naf9rFKIYo8RswZ+EH7m0yIPv3oRPdO2v+ahVA7EVA8ZxHt
k3IhQi51rv8ipP2zSwibRrEdEml/ZYmgtaH+6+91tP8qi2DYeCnGC7RPa4jg
Nkj/wJ53tH8bijBppamqRQ3t7xBhXBeO+DnS/u8qgrtD8+iys/T9wBYh1fNw
fIoafZ/wRcg59NuMQk/m+0aE2iOp7XOi6PsoU4RDshKdBcvoe0sqAtsS6vP+
Ja4UISFrTONO7n2qX4TJbl5S13riZhEGTA0nbR7dRvWLYG2SkjjYgrhLhL8D
daWzQolZYvyVs9/KZyuxshj7j17eFV1NrCGGyov8ESOGP6D6xXjAVdxfuI4Y
YsTvbbGoUWqn+sV4U29e8vEcMVuM+TC78/2Ph1S/GKWnVBx/d+6g+sWQGX34
UmT+iOoXw0xtpK+Ly99Uvxi9nfGKvKTHVL8YP5Yejt3EkVv8H2FNPoM=
               "]]}, {
              Hue[0.8503398874989481, 0.6, 0.6], 
              Directive[
               PointSize[0.004583333333333334], 
               AbsoluteThickness[1.6], 
               Dashing[{0, Small}], 
               RGBColor[0, 1, 0]], 
              LineBox[CompressedData["
1:eJw113lczfkeBvCfhKarRM3IndKx1IS4MSKKnhZK00alXac6darTcrahLN3T
MhiVm1ST/TAhUxTqmrGeIWpaOEPWmjRlKZTGZSamyf3Ny+frH6+35zzn+X7O
f6ZEp66K1eE47osRHPf33x/+DDhxgl9+aBv+3In+ARweTt9vOp+sx3t6g8SO
2QgcV1OjDmQ2Aad53/ZtOrMpOGFvcM9BZjO+v/lh/3VmAW9FsPsIO/JUvn+y
snAR83Rwap2GnDRmK3Cdb+4+uchszff/cWOXwQLyTHCCF5/vimW24fPGZcP1
zHP+zv89csFCsi3/vroteieZ54JT+RaWLLYnz+PfU+4T28r8Of/5CXFC1SLy
fP597YeOYzHZjv+8783TEx3IC/7eXzdVz5G8kP+9piW+M1lCtuf3XNd947yU
vIh/38LZ53Y4kReDG9Bf25wDsgM4I67mt9XOZEfepd19zi7kJbx/X37Sw5W8
FJztNfevUtzITrwjxk88s4wM/v3hqdlW7h+s4i19MFH0owflzuD8GvM68jwp
511942rNdi/KXfj3hd0PavGhnLc6RTZ81I9yV3A9cXah41ZRzlszwdfloD/l
buCsfwm8Eh1IOe80x9bskCDKl4HTZp2+kxtCOe/ySR03uHDKl/O/13BYmGYN
5bynV+2u6BVS7g7OdJT9vYPRlPM2MbvivF1EuQf//veRgto4ynl7KeSJ5gmU
rwBX81fM8+sSynm311pE3Eyh3BNchr7nZVMZ5bz1NT+V/ymn/AtwpcWLR5h+
STnvi/kDh5XrKPcCJ0rd5zJpPeW8ff6YkGy4iXJvcP1zJZ1zVJTz7jr2fFgv
i3IfcJJGx+JPcyjn/XhTUnjyZsp9wdl8VHx71NeU896TaRPcl0u5HzjDVrvJ
s//zweCtHbf3iHgHfZ63ZOuiTak7P1jjB9XLWbYf1xRTfyW4UJcVjxxKqb8S
KoMJBk0Ge6jP5wlu0tFz91Of94Ls5vw7auqvAvZNNuuoO0T9VVBZp3f7Py2j
Pp9P6LC46nyU+nyuk7Sx/+4x6vtD49pYFnK8kvr+QJ1ki/PVKur7Q11qAIcd
J6nvD+4/M/7YG3Oa+gFQnW78vjC0lvoBwJ6mNtXaM9QPgPDBA9+VZ36gPv/5
tpMloWbnqR8Ide7jULeyi9QPREF71IzsIxrqB0I46qHLGP3L1Oe93/6664Yr
1F+Ngvl1zi2DddTnfeFWmXvmNerz7m6ZHGvcQP3VEOo+/ueN4z9RPwjqoupL
hr5N1A+C4H+tLplvmqkfBD+r+B7JgevUD0La4OjvCyy11A9G8G8/puT/SUYw
BObGXsPan6kfDPu2M/k+h29SPxg4Utyvm3aL+iFoOHas8LJHK/VDoD2VbuUy
8Tb1Q2D9cl1XcDdZE4Jy85GZryrvUD8UqsUh2pHKu9QPRbDYeMO/7e9RPxQN
dvZuvu/ImlCUmq6c6vvDfeqHYUASv9T3ywfUD4Pw0tp4szlt1A9D8LiQi5u7
yZowqLyXzRUVt1M/HFi7KzPP9Rfqh6Nz492Q+31kVTgGJneXWhV1UD8cDbo7
/hWw4CH1I9AwyumQRysZEajTsfxkcEEn9fk8ODxiXyZZE4HOCYVXDBvJ3Brk
jbp5YIXRr9Rfg6GJSrVPAFm1Btz7wZlTSsiaNXAbOja2/jaZi0TA+qT97sZd
1I9E3RTZxxU+ZFUk1M8Xzn+3hayJhHbbgM/SS2ROCHX3MkHWa7JACI3eTP2b
n3XT9wmh26J85BBCFgphlmd54fpWskqItHuywt3/Jav5vK/qeVUXWSPEvb6/
ZlsYPPrgTiFEvRnTBu3IXBSKDP94vyKCLIhCaUlG6rRsMqLQvOrepsKjZGEU
HqVcrylrJKuioNFGWohfkNVRKDd+7fVk7GPaj4Jfa3DAHBtyZxSq25vveXqS
uWhU1uQauovJgmiMTbx0YXY2GdGIr/na/aP9ZGE02oe0x7rPkFXRQEtb1jUt
WR2N+Q5vTc71sP1otEqyVjS+Z/vRKFK8qhn6+AntxyDH5+iu0FlkQQxKHd8+
e+5ERgzSzPf7fu9PFsbAtOn09Po4sioGjp62mRbpZHUM9KIX2zdsI2ti4CVe
3l6/h9zJ70niNdMr2b4IPSa17x6dY/siFExtEBs2sX0RhmBQceQ+2xehvSxg
3umnbF+EuhkXFi56w/ZF8Ngy5soSnae0L0JZyqWKq4bkThG2Jqzfc/ufZC4W
dQ4VhnIrsiAWqqWWQQfmkhGL+VZr90U5koWxEN6M6zq/nKzinRbK1fqR1bGo
8f250juU7fPfZ+iRvi2G7cciL72rNSWJ7cehXZZnOKxk+3Ho+e6bQIdNbD8O
Ip9nZ2d8xfbjULZ00bzmPLYfh6F0y52WRWw/DmY5/rvs97D9OOhZWj0Zc4jt
89/XMDiipJzti+Hh/yr88Qm2L0bdryd8B2vYvhhD2959+vNZti/G2FX6/TIN
2xdDr7+vo/0q2xcjz9PjrXET2xfDJtd46SQt2+c//8qwvL+V7cdjyK5ldsl9
th8PzDp0eXwH24/Hi9YHq2O62H48yjaa3817wvb5PHf1rIJnbD8e4YEyu9R+
th+Pcrcp2lmv2H481D0VLfVv2H4CSi26fnd7y/YTkFNlq394iO0ngMs6dbb3
PdtPQNlEYZXJyB7aT4Dp9cSsz0aT1QnQPXpZM+0jsiYB1bvrevXHkjsTsFVk
kNphSOYSsXFAWHNgPFmQiL25+eP8TMhIRPlaWcPAJ2RhIopqBJOyJ7H9ROjq
fTpHz4ztJyLtaZFV5mS2nwi9iGaTlwK2nwijr1YPr5rG9iUoixG3H7dk+xJ0
fj11L2fN9iU4H6pr4TWT7UsgcAh32GHD9iXYuPPaee0cti+BMHu36B9z2b4E
NU6Lnzl/zvYlgLX3n0o7tp8EgSnneHgh2+dt5e1+axHbT8Lg5Jiq9w5sPwkN
YWOGZy5l+0n8/2/G1AaC7SehfMdeH5UL20+C1qhjSYUb209CzkO3l3eWs/1k
FKT6/jRyBdtPhuac9+x5X7D9ZOjN+WtdtDfbT0Z7yMMRxb5sPxnNJXYWjSvZ
fjKEu09Y6ASw/WSYNPd6L1nN9pNhtLmvf0Mw209BjcM+54uhbD8FpkddM3Qj
2H4KtgYsu+MTyfZTMN/xpmJfFNtPwesT29IHYth+Cs63inQ84tg+n7u2TSmL
Z/spyPmf5JGuhO2nojowwS8xme2nwvTCeHFrKttPhdmO7yxd5Ww/FYO7dm3+
r5Ltp8Jk34WsOevYfioC/IyMK9LZfiqUpS3zbDay/VRUbhnXdTKD7UthO2a7
tWMm2UiK8PA1pk3Z7D1SCKa2addsJttKob14NvOPrex9Ujj+9GVKcS7ZT4p7
bSNe2W9n75XCq/56VlcBWSqFsnjUmcKd7P1SmF6p8PAsIRdI4XHu2ST9Xewe
KV50XFx0aw+5WgpRjHPvkf3sPikGPd4d3HyQrOX3po43V5axe6U4vyQ9THaU
PMC7Va9K9R27Xwb1vPN1ZcfZ/TKYfn+ourOa3S+DR8Svfy6sYffzLnCtPXGG
3S8D1FU5K86x+2X871P3o8Eldr8MtncP5o+4wu6XwWZL4MCsena/DC/Gbn9X
1MTul+G1t1HfMi27n7fvtLgVt9n9MgycaimueMDul6HS4pO09Z3sfhkEXwca
X3vC7pfBevmJH9R97H4ZRBnpPhZv2P1yiM7OLQj5i90vR+Xr2/GJo3vpfjni
u9a4SY3ItnL4OUwW539Khhxmrabzej4j+8mRtj7fv8KOLJSjeUJG76hlZKkc
RvWxh2etJqvkKG+vNwhMIBfIYTPzWz1NBlkth9tWj97qEnK1HCbPwyoVJ8ka
OV74mS+MuEHW8v7xbXTzALlTjiGvTMtZnzyj++WwPXfhwUsnMqfAwKD7jj0p
ZCMF8sbOv197iCxQwKZow8DldrKtAqaRj/vtzJ/T/Qq0TnpqFyUi+ylQ51k9
L/4UWahA8IYIf6cxL+h+BUqDZ+zcG01W8f0mmfj3K+QCBbzu/GvKxpl9dL8C
ZbfN9acXk6sVMHllE/Vcp5/uV0Bb8dRzhIKsVcD66okvbj0idypQfmL0Z++C
XtL9CkxXDA0bNJM5JRYIilLEggG6X4lCv9qMyWFkgRLauQd+9i0h2yrhkdsd
uOQmGUp46kc1Lx73G92vhH585Pnd3mShEvZbIrYU5ZOlSnRCpzjoBlmlBHcy
9XdT41d0vxJZ488NTwohq5WwGYo8dfQguVqJ4DeNMyf0vXL6P7nqQW4=
               "]]}, {
              Hue[0.08640786499873876, 0.6, 0.6], 
              Directive[
               PointSize[0.004583333333333334], 
               AbsoluteThickness[1.6], 
               Thickness[Large], 
               Dashing[{Small, Small}], 
               GrayLevel[0.5]], 
              LineBox[CompressedData["
1:eJxdzUnu1FUUBeCrI4Y1YODAQWmMMcaYQrFDhafSKKCWqGDvA2lsQMpmAXcJ
tYS3hFrCXcJ/CW8JtQRjHJjfdyc3X05OzjN3Ht+492REXHsi4t//3x0vLH+0
pU/hFT6Nn8JP4zV+Fj+Hn8cv4BfxS/hlvMFn8Cv4VXwWv4Zfx2/gN/Fb+Bx+
G7+D38Xn8QXclk4c75HjeJ8cxwfkOC6S47hEjuMyOY4r5Dg+JMfxETmOq+Q4
rpHjuE6O42NyHJ+Q4/iUHMd26YYTF47P6OPEheMGfZy4cHxOHycuHF/Qx4kL
x5f0ceLCcZM+Tlw4btHHiQvHV/Rx4sLxNX2cuHB8Qx8nLhzf0seJC8d39HHi
wvE9fZy4cPxAHycuHD/Sx4kLR196jRvuOPHAhSeO2+zjhjtOPHDhieMO+7jh
jhMPXHji+Il93HDHiQcuPHHcZR833HHigQtPHPfYxw13nHjgwhPHffZxwx0n
HrjwxPGAfdxwx4kHLjxx/Mw+brjjxAMXnjh+YR833HHigQtPHL+yjxvuOPHA
hSeO39jHDXeceODCE8dD9nHDHSceuPDE8Yh93HDHiQcuPHH8zj5uuOPEAxee
OB6zjxvuOPHAhSeO3dIrvMYb3PAWd7zDifd44AMufIInPuL4Y+kVXuMNbniL
O97hxHs88AEXPsETH3H8ufQKr/EGN7zFHe9w4j0e+IALn+CJjzj+WnqF13iD
G97ijnc48R4PfMCFT/DERxx/L73Ca7zBDW9xxzuceI8HPvzvfwBwRdEc
               
               "]]}}}, {{}, {}}}, {
          DisplayFunction -> Identity, DisplayFunction -> Identity, 
           AspectRatio -> NCache[GoldenRatio^(-1), 0.6180339887498948], 
           Axes -> {True, True}, AxesLabel -> {
             FormBox["\"Day\"", TraditionalForm], 
             FormBox["\"Epidemic\"", TraditionalForm]}, AxesOrigin -> {0, 0}, 
           DisplayFunction :> Identity, 
           Frame -> {{False, False}, {False, False}}, 
           FrameLabel -> {{None, None}, {None, None}}, 
           FrameTicks -> {{Automatic, Automatic}, {Automatic, Automatic}}, 
           GridLines -> {None, None}, GridLinesStyle -> Directive[
             GrayLevel[0.5, 0.4]], 
           Method -> {
            "OptimizePlotMarkers" -> True, "OptimizePlotMarkers" -> True, 
             "CoordinatesToolOptions" -> {"DisplayFunction" -> ({
                 Identity[
                  Part[#, 1]], 
                 Identity[
                  Part[#, 2]]}& ), "CopiedValueFunction" -> ({
                 Identity[
                  Part[#, 1]], 
                 Identity[
                  Part[#, 2]]}& )}}, PlotLabel -> 
           FormBox["\"Infection Rates, Infected, Removed\"", TraditionalForm],
            PlotRange -> {{0, 331.}, {0, 4.185760748994299}}, 
           PlotRangeClipping -> True, PlotRangePadding -> {{
              Scaled[0.02], 
              Scaled[0.02]}, {
              Scaled[0.02], 
              Scaled[0.05]}}, Ticks -> {Automatic, Automatic}}], 
         FormBox[
          FormBox[
           
           TemplateBox[{
            "\"Initial Infection Factor, \
\\!\\(\\*FractionBox[SubscriptBox[\\(r\\), \\(0\\)], \\(m + d\\)]\\)\"", 
             "\"Infection Factor, \
\\!\\(\\*FractionBox[\\(\\*SubscriptBox[\\(r\\), \\(t\\)] \
\\*SubscriptBox[\\(S\\), \\(t\\)]\\), \\(m + d\\)]\\)\"", 
             "\"Infection Rate, \\!\\(\\*FractionBox[SubscriptBox[\\(r\\), \
\\(t\\)], \\(m + d\\)]\\)\"", 
             "\"Infection Risk, \\!\\(\\*SubscriptBox[\\(r\\), \\(t\\)]\\)\\!\
\\(\\*SubscriptBox[\\(F\\), \\(t\\)]\\) x 1000\"", 
             "\"Infected \[Times] 100\"", "\"Removed \[Times] 100\"", 
             "\"Stability Threshold, 1\""}, "PointLegend", 
            DisplayFunction -> (FormBox[
              StyleBox[
               StyleBox[
                PaneBox[
                 TagBox[
                  GridBox[{{
                    TagBox[
                    GridBox[{{
                    GraphicsBox[{{
                    Directive[
                    EdgeForm[
                    Directive[
                    Opacity[0.3], 
                    GrayLevel[0]]], 
                    PointSize[0.5], 
                    AbsoluteThickness[1.6], 
                    RGBColor[1, 0.5, 0]], {
                    LineBox[{{0, 10}, {40, 10}}]}}, {
                    Directive[
                    EdgeForm[
                    Directive[
                    Opacity[0.3], 
                    GrayLevel[0]]], 
                    PointSize[0.5], 
                    AbsoluteThickness[1.6], 
                    RGBColor[1, 0.5, 0]], {}}}, AspectRatio -> Full, 
                    ImageSize -> {40, 10}, PlotRangePadding -> None, 
                    ImagePadding -> Automatic, 
                    BaselinePosition -> (Scaled[0.1] -> Baseline)], #}, {
                    GraphicsBox[{{
                    Directive[
                    EdgeForm[
                    Directive[
                    Opacity[0.3], 
                    GrayLevel[0]]], 
                    PointSize[0.5], 
                    AbsoluteThickness[1.6], 
                    RGBColor[1, 0, 0]], {
                    LineBox[{{0, 10}, {40, 10}}]}}, {
                    Directive[
                    EdgeForm[
                    Directive[
                    Opacity[0.3], 
                    GrayLevel[0]]], 
                    PointSize[0.5], 
                    AbsoluteThickness[1.6], 
                    RGBColor[1, 0, 0]], {}}}, AspectRatio -> Full, 
                    ImageSize -> {40, 10}, PlotRangePadding -> None, 
                    ImagePadding -> Automatic, 
                    BaselinePosition -> (Scaled[0.1] -> Baseline)], #2}, {
                    GraphicsBox[{{
                    Directive[
                    EdgeForm[
                    Directive[
                    Opacity[0.3], 
                    GrayLevel[0]]], 
                    PointSize[0.5], 
                    AbsoluteThickness[1.6], 
                    RGBColor[0, 0, 1]], {
                    LineBox[{{0, 10}, {40, 10}}]}}, {
                    Directive[
                    EdgeForm[
                    Directive[
                    Opacity[0.3], 
                    GrayLevel[0]]], 
                    PointSize[0.5], 
                    AbsoluteThickness[1.6], 
                    RGBColor[0, 0, 1]], {}}}, AspectRatio -> Full, 
                    ImageSize -> {40, 10}, PlotRangePadding -> None, 
                    ImagePadding -> Automatic, 
                    BaselinePosition -> (Scaled[0.1] -> Baseline)], #3}, {
                    GraphicsBox[{{
                    Directive[
                    EdgeForm[
                    Directive[
                    Opacity[0.3], 
                    GrayLevel[0]]], 
                    PointSize[0.5], 
                    AbsoluteThickness[1.6], 
                    RGBColor[1, 0, 1]], {
                    LineBox[{{0, 10}, {40, 10}}]}}, {
                    Directive[
                    EdgeForm[
                    Directive[
                    Opacity[0.3], 
                    GrayLevel[0]]], 
                    PointSize[0.5], 
                    AbsoluteThickness[1.6], 
                    RGBColor[1, 0, 1]], {}}}, AspectRatio -> Full, 
                    ImageSize -> {40, 10}, PlotRangePadding -> None, 
                    ImagePadding -> Automatic, 
                    BaselinePosition -> (Scaled[0.1] -> Baseline)], #4}, {
                    GraphicsBox[{{
                    Directive[
                    EdgeForm[
                    Directive[
                    Opacity[0.3], 
                    GrayLevel[0]]], 
                    PointSize[0.5], 
                    AbsoluteThickness[1.6], 
                    Dashing[{0, Small}], 
                    RGBColor[0.5, 0, 0.5]], {
                    LineBox[{{0, 10}, {40, 10}}]}}, {
                    Directive[
                    EdgeForm[
                    Directive[
                    Opacity[0.3], 
                    GrayLevel[0]]], 
                    PointSize[0.5], 
                    AbsoluteThickness[1.6], 
                    Dashing[{0, Small}], 
                    RGBColor[0.5, 0, 0.5]], {}}}, AspectRatio -> Full, 
                    ImageSize -> {40, 10}, PlotRangePadding -> None, 
                    ImagePadding -> Automatic, 
                    BaselinePosition -> (Scaled[0.1] -> Baseline)], #5}, {
                    GraphicsBox[{{
                    Directive[
                    EdgeForm[
                    Directive[
                    Opacity[0.3], 
                    GrayLevel[0]]], 
                    PointSize[0.5], 
                    AbsoluteThickness[1.6], 
                    Dashing[{0, Small}], 
                    RGBColor[0, 1, 0]], {
                    LineBox[{{0, 10}, {40, 10}}]}}, {
                    Directive[
                    EdgeForm[
                    Directive[
                    Opacity[0.3], 
                    GrayLevel[0]]], 
                    PointSize[0.5], 
                    AbsoluteThickness[1.6], 
                    Dashing[{0, Small}], 
                    RGBColor[0, 1, 0]], {}}}, AspectRatio -> Full, 
                    ImageSize -> {40, 10}, PlotRangePadding -> None, 
                    ImagePadding -> Automatic, 
                    BaselinePosition -> (Scaled[0.1] -> Baseline)], #6}, {
                    GraphicsBox[{{
                    Directive[
                    EdgeForm[
                    Directive[
                    Opacity[0.3], 
                    GrayLevel[0]]], 
                    PointSize[0.5], 
                    AbsoluteThickness[1.6], 
                    Thickness[Large], 
                    Dashing[{Small, Small}], 
                    GrayLevel[0.5]], {
                    LineBox[{{0, 10}, {40, 10}}]}}, {
                    Directive[
                    EdgeForm[
                    Directive[
                    Opacity[0.3], 
                    GrayLevel[0]]], 
                    PointSize[0.5], 
                    AbsoluteThickness[1.6], 
                    Thickness[Large], 
                    Dashing[{Small, Small}], 
                    GrayLevel[0.5]], {}}}, AspectRatio -> Full, 
                    ImageSize -> {40, 10}, PlotRangePadding -> None, 
                    ImagePadding -> Automatic, 
                    BaselinePosition -> (Scaled[0.1] -> Baseline)], #7}}, 
                    GridBoxAlignment -> {
                    "Columns" -> {Center, Left}, "Rows" -> {{Baseline}}}, 
                    AutoDelete -> False, 
                    GridBoxDividers -> {
                    "Columns" -> {{False}}, "Rows" -> {{False}}}, 
                    GridBoxItemSize -> {
                    "Columns" -> {{All}}, "Rows" -> {{All}}}, 
                    GridBoxSpacings -> {
                    "Columns" -> {{0.5}}, "Rows" -> {{0.8}}}], "Grid"]}}, 
                   GridBoxAlignment -> {
                    "Columns" -> {{Left}}, "Rows" -> {{Top}}}, AutoDelete -> 
                   False, GridBoxItemSize -> {
                    "Columns" -> {{Automatic}}, "Rows" -> {{Automatic}}}, 
                   GridBoxSpacings -> {"Columns" -> {{1}}, "Rows" -> {{0}}}], 
                  "Grid"], Alignment -> Left, AppearanceElements -> None, 
                 ImageMargins -> {{5, 5}, {5, 5}}, ImageSizeAction -> 
                 "ResizeToFit"], LineIndent -> 0, StripOnInput -> False], {
               FontFamily -> "Arial"}, Background -> Automatic, StripOnInput -> 
               False], TraditionalForm]& ), 
            InterpretationFunction :> (RowBox[{"PointLegend", "[", 
               RowBox[{
                 RowBox[{"{", 
                   RowBox[{
                    RowBox[{"Directive", "[", 
                    RowBox[{
                    RowBox[{"PointSize", "[", "0.004583333333333334`", "]"}], 
                    ",", 
                    RowBox[{"AbsoluteThickness", "[", "1.6`", "]"}], ",", 
                    InterpretationBox[
                    ButtonBox[
                    TooltipBox[
                    GraphicsBox[{{
                    GrayLevel[0], 
                    RectangleBox[{0, 0}]}, {
                    GrayLevel[0], 
                    RectangleBox[{1, -1}]}, {
                    RGBColor[1, 0.5, 0], 
                    RectangleBox[{0, -1}, {2, 1}]}}, DefaultBaseStyle -> 
                    "ColorSwatchGraphics", AspectRatio -> 1, Frame -> True, 
                    FrameStyle -> 
                    RGBColor[0.6666666666666666, 0.33333333333333337`, 0.], 
                    FrameTicks -> None, PlotRangePadding -> None, ImageSize -> 
                    Dynamic[{Automatic, 1.35 CurrentValue["FontCapHeight"]/
                    AbsoluteCurrentValue[Magnification]}]], 
                    StyleBox[
                    RowBox[{"RGBColor", "[", 
                    RowBox[{"1", ",", "0.5`", ",", "0"}], "]"}], NumberMarks -> 
                    False]], Appearance -> None, BaseStyle -> {}, 
                    BaselinePosition -> Baseline, DefaultBaseStyle -> {}, 
                    ButtonFunction :> With[{Typeset`box$ = EvaluationBox[]}, 
                    If[
                    Not[
                    AbsoluteCurrentValue["Deployed"]], 
                    SelectionMove[Typeset`box$, All, Expression]; 
                    FrontEnd`Private`$ColorSelectorInitialAlpha = 1; 
                    FrontEnd`Private`$ColorSelectorInitialColor = 
                    RGBColor[1, 0.5, 0]; 
                    FrontEnd`Private`$ColorSelectorUseMakeBoxes = True; 
                    MathLink`CallFrontEnd[
                    FrontEnd`AttachCell[Typeset`box$, 
                    FrontEndResource["RGBColorValueSelector"], {
                    0, {Left, Bottom}}, {Left, Top}, 
                    "ClosingActions" -> {
                    "SelectionDeparture", "ParentChanged", 
                    "EvaluatorQuit"}]]]], BaseStyle -> Inherited, Evaluator -> 
                    Automatic, Method -> "Preemptive"], 
                    RGBColor[1, 0.5, 0], Editable -> False, Selectable -> 
                    False]}], "]"}], ",", 
                    RowBox[{"Directive", "[", 
                    RowBox[{
                    RowBox[{"PointSize", "[", "0.004583333333333334`", "]"}], 
                    ",", 
                    RowBox[{"AbsoluteThickness", "[", "1.6`", "]"}], ",", 
                    InterpretationBox[
                    ButtonBox[
                    TooltipBox[
                    GraphicsBox[{{
                    GrayLevel[0], 
                    RectangleBox[{0, 0}]}, {
                    GrayLevel[0], 
                    RectangleBox[{1, -1}]}, {
                    RGBColor[1, 0, 0], 
                    RectangleBox[{0, -1}, {2, 1}]}}, DefaultBaseStyle -> 
                    "ColorSwatchGraphics", AspectRatio -> 1, Frame -> True, 
                    FrameStyle -> RGBColor[0.6666666666666666, 0., 0.], 
                    FrameTicks -> None, PlotRangePadding -> None, ImageSize -> 
                    Dynamic[{Automatic, 1.35 CurrentValue["FontCapHeight"]/
                    AbsoluteCurrentValue[Magnification]}]], 
                    StyleBox[
                    RowBox[{"RGBColor", "[", 
                    RowBox[{"1", ",", "0", ",", "0"}], "]"}], NumberMarks -> 
                    False]], Appearance -> None, BaseStyle -> {}, 
                    BaselinePosition -> Baseline, DefaultBaseStyle -> {}, 
                    ButtonFunction :> With[{Typeset`box$ = EvaluationBox[]}, 
                    If[
                    Not[
                    AbsoluteCurrentValue["Deployed"]], 
                    SelectionMove[Typeset`box$, All, Expression]; 
                    FrontEnd`Private`$ColorSelectorInitialAlpha = 1; 
                    FrontEnd`Private`$ColorSelectorInitialColor = 
                    RGBColor[1, 0, 0]; 
                    FrontEnd`Private`$ColorSelectorUseMakeBoxes = True; 
                    MathLink`CallFrontEnd[
                    FrontEnd`AttachCell[Typeset`box$, 
                    FrontEndResource["RGBColorValueSelector"], {
                    0, {Left, Bottom}}, {Left, Top}, 
                    "ClosingActions" -> {
                    "SelectionDeparture", "ParentChanged", 
                    "EvaluatorQuit"}]]]], BaseStyle -> Inherited, Evaluator -> 
                    Automatic, Method -> "Preemptive"], 
                    RGBColor[1, 0, 0], Editable -> False, Selectable -> 
                    False]}], "]"}], ",", 
                    RowBox[{"Directive", "[", 
                    RowBox[{
                    RowBox[{"PointSize", "[", "0.004583333333333334`", "]"}], 
                    ",", 
                    RowBox[{"AbsoluteThickness", "[", "1.6`", "]"}], ",", 
                    InterpretationBox[
                    ButtonBox[
                    TooltipBox[
                    GraphicsBox[{{
                    GrayLevel[0], 
                    RectangleBox[{0, 0}]}, {
                    GrayLevel[0], 
                    RectangleBox[{1, -1}]}, {
                    RGBColor[0, 0, 1], 
                    RectangleBox[{0, -1}, {2, 1}]}}, DefaultBaseStyle -> 
                    "ColorSwatchGraphics", AspectRatio -> 1, Frame -> True, 
                    FrameStyle -> RGBColor[0., 0., 0.6666666666666666], 
                    FrameTicks -> None, PlotRangePadding -> None, ImageSize -> 
                    Dynamic[{Automatic, 1.35 CurrentValue["FontCapHeight"]/
                    AbsoluteCurrentValue[Magnification]}]], 
                    StyleBox[
                    RowBox[{"RGBColor", "[", 
                    RowBox[{"0", ",", "0", ",", "1"}], "]"}], NumberMarks -> 
                    False]], Appearance -> None, BaseStyle -> {}, 
                    BaselinePosition -> Baseline, DefaultBaseStyle -> {}, 
                    ButtonFunction :> With[{Typeset`box$ = EvaluationBox[]}, 
                    If[
                    Not[
                    AbsoluteCurrentValue["Deployed"]], 
                    SelectionMove[Typeset`box$, All, Expression]; 
                    FrontEnd`Private`$ColorSelectorInitialAlpha = 1; 
                    FrontEnd`Private`$ColorSelectorInitialColor = 
                    RGBColor[0, 0, 1]; 
                    FrontEnd`Private`$ColorSelectorUseMakeBoxes = True; 
                    MathLink`CallFrontEnd[
                    FrontEnd`AttachCell[Typeset`box$, 
                    FrontEndResource["RGBColorValueSelector"], {
                    0, {Left, Bottom}}, {Left, Top}, 
                    "ClosingActions" -> {
                    "SelectionDeparture", "ParentChanged", 
                    "EvaluatorQuit"}]]]], BaseStyle -> Inherited, Evaluator -> 
                    Automatic, Method -> "Preemptive"], 
                    RGBColor[0, 0, 1], Editable -> False, Selectable -> 
                    False]}], "]"}], ",", 
                    RowBox[{"Directive", "[", 
                    RowBox[{
                    RowBox[{"PointSize", "[", "0.004583333333333334`", "]"}], 
                    ",", 
                    RowBox[{"AbsoluteThickness", "[", "1.6`", "]"}], ",", 
                    InterpretationBox[
                    ButtonBox[
                    TooltipBox[
                    GraphicsBox[{{
                    GrayLevel[0], 
                    RectangleBox[{0, 0}]}, {
                    GrayLevel[0], 
                    RectangleBox[{1, -1}]}, {
                    RGBColor[1, 0, 1], 
                    RectangleBox[{0, -1}, {2, 1}]}}, DefaultBaseStyle -> 
                    "ColorSwatchGraphics", AspectRatio -> 1, Frame -> True, 
                    FrameStyle -> 
                    RGBColor[0.6666666666666666, 0., 0.6666666666666666], 
                    FrameTicks -> None, PlotRangePadding -> None, ImageSize -> 
                    Dynamic[{Automatic, 1.35 CurrentValue["FontCapHeight"]/
                    AbsoluteCurrentValue[Magnification]}]], 
                    StyleBox[
                    RowBox[{"RGBColor", "[", 
                    RowBox[{"1", ",", "0", ",", "1"}], "]"}], NumberMarks -> 
                    False]], Appearance -> None, BaseStyle -> {}, 
                    BaselinePosition -> Baseline, DefaultBaseStyle -> {}, 
                    ButtonFunction :> With[{Typeset`box$ = EvaluationBox[]}, 
                    If[
                    Not[
                    AbsoluteCurrentValue["Deployed"]], 
                    SelectionMove[Typeset`box$, All, Expression]; 
                    FrontEnd`Private`$ColorSelectorInitialAlpha = 1; 
                    FrontEnd`Private`$ColorSelectorInitialColor = 
                    RGBColor[1, 0, 1]; 
                    FrontEnd`Private`$ColorSelectorUseMakeBoxes = True; 
                    MathLink`CallFrontEnd[
                    FrontEnd`AttachCell[Typeset`box$, 
                    FrontEndResource["RGBColorValueSelector"], {
                    0, {Left, Bottom}}, {Left, Top}, 
                    "ClosingActions" -> {
                    "SelectionDeparture", "ParentChanged", 
                    "EvaluatorQuit"}]]]], BaseStyle -> Inherited, Evaluator -> 
                    Automatic, Method -> "Preemptive"], 
                    RGBColor[1, 0, 1], Editable -> False, Selectable -> 
                    False]}], "]"}], ",", 
                    RowBox[{"Directive", "[", 
                    RowBox[{
                    RowBox[{"PointSize", "[", "0.004583333333333334`", "]"}], 
                    ",", 
                    RowBox[{"AbsoluteThickness", "[", "1.6`", "]"}], ",", 
                    RowBox[{"Dashing", "[", 
                    RowBox[{"{", 
                    RowBox[{"0", ",", "Small"}], "}"}], "]"}], ",", 
                    InterpretationBox[
                    ButtonBox[
                    TooltipBox[
                    GraphicsBox[{{
                    GrayLevel[0], 
                    RectangleBox[{0, 0}]}, {
                    GrayLevel[0], 
                    RectangleBox[{1, -1}]}, {
                    RGBColor[0.5, 0, 0.5], 
                    RectangleBox[{0, -1}, {2, 1}]}}, DefaultBaseStyle -> 
                    "ColorSwatchGraphics", AspectRatio -> 1, Frame -> True, 
                    FrameStyle -> 
                    RGBColor[0.33333333333333337`, 0., 0.33333333333333337`], 
                    FrameTicks -> None, PlotRangePadding -> None, ImageSize -> 
                    Dynamic[{Automatic, 1.35 CurrentValue["FontCapHeight"]/
                    AbsoluteCurrentValue[Magnification]}]], 
                    StyleBox[
                    RowBox[{"RGBColor", "[", 
                    RowBox[{"0.5`", ",", "0", ",", "0.5`"}], "]"}], 
                    NumberMarks -> False]], Appearance -> None, 
                    BaseStyle -> {}, BaselinePosition -> Baseline, 
                    DefaultBaseStyle -> {}, ButtonFunction :> 
                    With[{Typeset`box$ = EvaluationBox[]}, 
                    If[
                    Not[
                    AbsoluteCurrentValue["Deployed"]], 
                    SelectionMove[Typeset`box$, All, Expression]; 
                    FrontEnd`Private`$ColorSelectorInitialAlpha = 1; 
                    FrontEnd`Private`$ColorSelectorInitialColor = 
                    RGBColor[0.5, 0, 0.5]; 
                    FrontEnd`Private`$ColorSelectorUseMakeBoxes = True; 
                    MathLink`CallFrontEnd[
                    FrontEnd`AttachCell[Typeset`box$, 
                    FrontEndResource["RGBColorValueSelector"], {
                    0, {Left, Bottom}}, {Left, Top}, 
                    "ClosingActions" -> {
                    "SelectionDeparture", "ParentChanged", 
                    "EvaluatorQuit"}]]]], BaseStyle -> Inherited, Evaluator -> 
                    Automatic, Method -> "Preemptive"], 
                    RGBColor[0.5, 0, 0.5], Editable -> False, Selectable -> 
                    False]}], "]"}], ",", 
                    RowBox[{"Directive", "[", 
                    RowBox[{
                    RowBox[{"PointSize", "[", "0.004583333333333334`", "]"}], 
                    ",", 
                    RowBox[{"AbsoluteThickness", "[", "1.6`", "]"}], ",", 
                    RowBox[{"Dashing", "[", 
                    RowBox[{"{", 
                    RowBox[{"0", ",", "Small"}], "}"}], "]"}], ",", 
                    InterpretationBox[
                    ButtonBox[
                    TooltipBox[
                    GraphicsBox[{{
                    GrayLevel[0], 
                    RectangleBox[{0, 0}]}, {
                    GrayLevel[0], 
                    RectangleBox[{1, -1}]}, {
                    RGBColor[0, 1, 0], 
                    RectangleBox[{0, -1}, {2, 1}]}}, DefaultBaseStyle -> 
                    "ColorSwatchGraphics", AspectRatio -> 1, Frame -> True, 
                    FrameStyle -> RGBColor[0., 0.6666666666666666, 0.], 
                    FrameTicks -> None, PlotRangePadding -> None, ImageSize -> 
                    Dynamic[{Automatic, 1.35 CurrentValue["FontCapHeight"]/
                    AbsoluteCurrentValue[Magnification]}]], 
                    StyleBox[
                    RowBox[{"RGBColor", "[", 
                    RowBox[{"0", ",", "1", ",", "0"}], "]"}], NumberMarks -> 
                    False]], Appearance -> None, BaseStyle -> {}, 
                    BaselinePosition -> Baseline, DefaultBaseStyle -> {}, 
                    ButtonFunction :> With[{Typeset`box$ = EvaluationBox[]}, 
                    If[
                    Not[
                    AbsoluteCurrentValue["Deployed"]], 
                    SelectionMove[Typeset`box$, All, Expression]; 
                    FrontEnd`Private`$ColorSelectorInitialAlpha = 1; 
                    FrontEnd`Private`$ColorSelectorInitialColor = 
                    RGBColor[0, 1, 0]; 
                    FrontEnd`Private`$ColorSelectorUseMakeBoxes = True; 
                    MathLink`CallFrontEnd[
                    FrontEnd`AttachCell[Typeset`box$, 
                    FrontEndResource["RGBColorValueSelector"], {
                    0, {Left, Bottom}}, {Left, Top}, 
                    "ClosingActions" -> {
                    "SelectionDeparture", "ParentChanged", 
                    "EvaluatorQuit"}]]]], BaseStyle -> Inherited, Evaluator -> 
                    Automatic, Method -> "Preemptive"], 
                    RGBColor[0, 1, 0], Editable -> False, Selectable -> 
                    False]}], "]"}], ",", 
                    RowBox[{"Directive", "[", 
                    RowBox[{
                    RowBox[{"PointSize", "[", "0.004583333333333334`", "]"}], 
                    ",", 
                    RowBox[{"AbsoluteThickness", "[", "1.6`", "]"}], ",", 
                    RowBox[{"Thickness", "[", "Large", "]"}], ",", 
                    RowBox[{"Dashing", "[", 
                    RowBox[{"{", 
                    RowBox[{"Small", ",", "Small"}], "}"}], "]"}], ",", 
                    InterpretationBox[
                    ButtonBox[
                    TooltipBox[
                    GraphicsBox[{{
                    GrayLevel[0], 
                    RectangleBox[{0, 0}]}, {
                    GrayLevel[0], 
                    RectangleBox[{1, -1}]}, {
                    GrayLevel[0.5], 
                    RectangleBox[{0, -1}, {2, 1}]}}, DefaultBaseStyle -> 
                    "ColorSwatchGraphics", AspectRatio -> 1, Frame -> True, 
                    FrameStyle -> GrayLevel[0.33333333333333337`], FrameTicks -> 
                    None, PlotRangePadding -> None, ImageSize -> 
                    Dynamic[{Automatic, 1.35 CurrentValue["FontCapHeight"]/
                    AbsoluteCurrentValue[Magnification]}]], 
                    StyleBox[
                    RowBox[{"GrayLevel", "[", "0.5`", "]"}], NumberMarks -> 
                    False]], Appearance -> None, BaseStyle -> {}, 
                    BaselinePosition -> Baseline, DefaultBaseStyle -> {}, 
                    ButtonFunction :> With[{Typeset`box$ = EvaluationBox[]}, 
                    If[
                    Not[
                    AbsoluteCurrentValue["Deployed"]], 
                    SelectionMove[Typeset`box$, All, Expression]; 
                    FrontEnd`Private`$ColorSelectorInitialAlpha = 1; 
                    FrontEnd`Private`$ColorSelectorInitialColor = 
                    GrayLevel[0.5]; 
                    FrontEnd`Private`$ColorSelectorUseMakeBoxes = True; 
                    MathLink`CallFrontEnd[
                    FrontEnd`AttachCell[Typeset`box$, 
                    FrontEndResource["GrayLevelColorValueSelector"], {
                    0, {Left, Bottom}}, {Left, Top}, 
                    "ClosingActions" -> {
                    "SelectionDeparture", "ParentChanged", 
                    "EvaluatorQuit"}]]]], BaseStyle -> Inherited, Evaluator -> 
                    Automatic, Method -> "Preemptive"], 
                    GrayLevel[0.5], Editable -> False, Selectable -> False]}],
                     "]"}]}], "}"}], ",", 
                 RowBox[{"{", 
                   
                   RowBox[{#, ",", #2, ",", #3, ",", #4, ",", #5, ",", #6, 
                    ",", #7}], "}"}], ",", 
                 RowBox[{"LegendMarkers", "\[Rule]", 
                   RowBox[{"{", 
                    RowBox[{
                    RowBox[{"{", 
                    RowBox[{"False", ",", "Automatic"}], "}"}], ",", 
                    RowBox[{"{", 
                    RowBox[{"False", ",", "Automatic"}], "}"}], ",", 
                    RowBox[{"{", 
                    RowBox[{"False", ",", "Automatic"}], "}"}], ",", 
                    RowBox[{"{", 
                    RowBox[{"False", ",", "Automatic"}], "}"}], ",", 
                    RowBox[{"{", 
                    RowBox[{"False", ",", "Automatic"}], "}"}], ",", 
                    RowBox[{"{", 
                    RowBox[{"False", ",", "Automatic"}], "}"}], ",", 
                    RowBox[{"{", 
                    RowBox[{"False", ",", "Automatic"}], "}"}]}], "}"}]}], 
                 ",", 
                 RowBox[{"Joined", "\[Rule]", 
                   RowBox[{"{", 
                    
                    RowBox[{
                    "True", ",", "True", ",", "True", ",", "True", ",", 
                    "True", ",", "True", ",", "True"}], "}"}]}], ",", 
                 RowBox[{"LabelStyle", "\[Rule]", 
                   RowBox[{"{", "}"}]}], ",", 
                 RowBox[{"LegendLayout", "\[Rule]", "\"Column\""}]}], 
               "]"}]& ), Editable -> True], TraditionalForm], 
          TraditionalForm]},
        "Legended",
        DisplayFunction->(GridBox[{{
            TagBox[
             ItemBox[
              PaneBox[
               TagBox[#, "SkipImageSizeLevel"], 
               Alignment -> {Center, Baseline}, BaselinePosition -> Baseline],
               DefaultBaseStyle -> "Labeled"], "SkipImageSizeLevel"], 
            ItemBox[#2, DefaultBaseStyle -> "LabeledLabel"]}}, 
          GridBoxAlignment -> {"Columns" -> {{Center}}, "Rows" -> {{Center}}},
           AutoDelete -> False, GridBoxItemSize -> Automatic, 
          BaselinePosition -> {1, 1}]& ),
        Editable->True,
        InterpretationFunction->(RowBox[{"Legended", "[", 
           RowBox[{#, ",", 
             RowBox[{"Placed", "[", 
               RowBox[{#2, ",", "After"}], "]"}]}], "]"}]& )]}
     },
     AutoDelete->False,
     GridBoxItemSize->{"Columns" -> {{Automatic}}, "Rows" -> {{Automatic}}}],
    "Grid"], ",", 
   TagBox[GridBox[{
      {
       TagBox[
        TagBox[GridBox[{
           {"\<\"Mexico\"\>"},
           {"\<\"2019-12-31 to 2020-11-25\"\>"},
           {
            TemplateBox[{", ", "\", \"", 
              RowBox[{
                FractionBox[
                 InterpretationBox[
                  StyleBox["\"1\"", ShowStringCharacters -> False], 1, 
                  Editable -> False], 
                 RowBox[{"d", "+", "m"}]], "\[Rule]", 
                InterpretationBox[
                 StyleBox["\"12.461\"", ShowStringCharacters -> False], 
                 12.460885482174062`, AutoDelete -> True]}], 
              RowBox[{
                FractionBox["d", 
                 RowBox[{"d", "+", "m"}]], "\[Rule]", 
                InterpretationBox[
                 StyleBox["\"0.100\"", ShowStringCharacters -> False], 
                 0.10018760607215632`, AutoDelete -> True]}], 
              RowBox[{
                FractionBox[
                 RowBox[{"r", "[", 
                   InterpretationBox[
                    StyleBox["\"0\"", ShowStringCharacters -> False], 0, 
                    Editable -> False], "]"}], 
                 RowBox[{"d", "+", "m"}]], "\[Rule]", 
                InterpretationBox[
                 StyleBox["\"1.910\"", ShowStringCharacters -> False], 
                 1.9102496906665376`, AutoDelete -> True]}], 
              RowBox[{
                RowBox[{
                  InterpretationBox[
                   StyleBox["\"1\"", ShowStringCharacters -> False], 1, 
                   Editable -> False], "-", 
                  FractionBox[
                   RowBox[{"d", "+", "m"}], 
                   RowBox[{"r", "[", 
                    InterpretationBox[
                    StyleBox["\"0\"", ShowStringCharacters -> False], 0, 
                    Editable -> False], "]"}]]}], "\[Rule]", 
                InterpretationBox[
                 StyleBox["\"0.477\"", ShowStringCharacters -> False], 
                 0.4765082256597183, AutoDelete -> True]}], 
              RowBox[{"b", "\[Rule]", 
                InterpretationBox[
                 StyleBox["\"1.000\"", ShowStringCharacters -> False], 
                 0.9999812578561955, AutoDelete -> True]}], 
              RowBox[{"population", "\[Rule]", 
                InterpretationBox[
                 StyleBox["\"127575529\"", ShowStringCharacters -> False], 
                 127575529, Editable -> False]}], 
              RowBox[{"popweight", "\[Rule]", 
                InterpretationBox[
                 StyleBox["\"0.017\"", ShowStringCharacters -> False], 
                 0.016632524540974386`, AutoDelete -> True]}], 
              RowBox[{"totinfections", "\[Rule]", 
                InterpretationBox[
                 StyleBox[
                  RowBox[{"\"1.060\"", "\[Times]", 
                    SuperscriptBox["10", "\"6\""]}], ShowStringCharacters -> 
                  False], 1.060152*^6, AutoDelete -> True]}], 
              RowBox[{"infweight", "\[Rule]", 
                InterpretationBox[
                 StyleBox["\"0.018\"", ShowStringCharacters -> False], 
                 0.01770464558569484, AutoDelete -> True]}]},
             "RowWithSeparators"]},
           {
            TemplateBox[{", ", "\", \"", 
              RowBox[{"k", "\[Rule]", 
                FractionBox[
                 InterpretationBox[
                  StyleBox["\"1\"", ShowStringCharacters -> False], 1, 
                  Editable -> False], 
                 InterpretationBox[
                  StyleBox["\"10\"", ShowStringCharacters -> False], 10, 
                  Editable -> False]]}], 
              RowBox[{"\[Gamma]", "\[Rule]", 
                InterpretationBox[
                 StyleBox["\"1000\"", ShowStringCharacters -> False], 1000, 
                 Editable -> False]}], 
              RowBox[{"addedconstraints", "\[Rule]", 
                RowBox[{"{", 
                  RowBox[{
                    InterpretationBox[
                    StyleBox["\"1\"", ShowStringCharacters -> False], 1, 
                    Editable -> False], "\[GreaterEqual]", "b", 
                    "\[GreaterEqual]", 
                    InterpretationBox[
                    StyleBox["\"0.050\"", ShowStringCharacters -> False], 
                    0.05, AutoDelete -> True]}], "}"}]}], 
              RowBox[{"supportwidth", "\[Rule]", 
                InterpretationBox[
                 StyleBox["\"3\"", ShowStringCharacters -> False], 3, 
                 Editable -> False]}], 
              RowBox[{"M", "\[Rule]", 
                InterpretationBox[
                 StyleBox["\"3\"", ShowStringCharacters -> False], 3, 
                 Editable -> False]}]},
             "RowWithSeparators"]},
           {"\<\"\"\>"}
          },
          DefaultBaseStyle->"Column",
          GridBoxAlignment->{"Columns" -> {{Center}}},
          
          GridBoxItemSize->{
           "Columns" -> {{Automatic}}, "Rows" -> {{Automatic}}}],
         "Column"],
        NumberForm[#, {12, 3}]& ], "\[SpanFromLeft]"},
      {
       TemplateBox[{
         GraphicsBox[{{}, 
           GraphicsComplexBox[CompressedData["
1:eJzsvXdYVEuzPjqAGDCBOaBixCwgElTkRURBQck5zJBhCBMwpwEDQRTELKIY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            
            "], {{{}, {}, {}, {
               Hue[0.9060679774997897, 0.6, 0.6], 
               Directive[
                PointSize[0.004583333333333334], 
                AbsoluteThickness[1.6], 
                RGBColor[1, 0, 0]], 
               LineBox[CompressedData["
1:eJwl1Hec13McwPHvHeoODXESiZKtZEbIJjSv3TWvea1r77r2pd3VRREZyUhZ
KUUoZUaikGiX1RDSQD3fD3887/X+vr+/+/0+v+89Hlc+Ozeze0qSJHP9qEkt
alOHutQjk/o0oCGNaEwTmtKMLJrTgpa0ojVtyKYt7WhPBzrSiRw604WudCMO
lEsPetKL3vShL/3ozwAGMojBDGEow8hjOCMYyShGM4ax5DOOhxnPBCYyiclM
YSrTKGA6MyhkJo/wKLOYzWNxtqJJ8nicSefoEzyZ8v+zfYqneYZnmcdzcSav
nR9n0ef1BV7kJRbwcpzFvYVxBl2kr/Aqr/E6b8QZ3Fusb7IkPtP10vhMfSs+
S5fp8vgM89v6DgvNK/TdeE/ze7pY39eVLDWv0g/i9ebVuoYP+YiPWWX/Sez0
U/2MtXzOF6yL2b0vdb2u16/4mo2uN+gm3ajf8IP5W92m3+kO3aTf85N5c7yG
H/nN9RY9oFvjd9gev8NOdvG3e7v1mO6J9+BnfuHXeA9S05Jkr+5jP2muD+jv
HOQPitn9qX9Rynwo3psM82Eto0f0KGXNx/Qf/uU/jlPRPklNkhQuNafqSZzM
KRThavuimsa15nQ9ldM4nWJUsy+uJbjNXFLPoBRnchb32mfo2dQwl9ZzKMO5
nEdd+7J6PvXN5fQCLqQ8Fciyv0gr0tJ8sV4S5+cyLqeD/RV6JTnmq7QSleP7
UIWe9tfEd6KP+Tq9nhu4kaoMsb9JbybPXE1v4db4nlQn3/52vYPx5jv1Lu7m
nvjeFNjfp/dTaK6hD/AgD1GTOfa1tDZzzXXieTDPXE/na2Y8FxaYG2hDFpkb
aWOa0JRmLLHP0uYsM7eI50UrWtOGlfbZ2pbV5nbaPp4fHenEWvsc7cw6cxft
ygZzN+1OLj3imdKLze71judKX/rRn532A3Qge8yDdHA8Z4YyjP32eTqcg+YR
ekhH6mEdpaMZw1iO2+XrOFLT/Q+NvwMTmEi63SSdzBSmMo0S9gU6nRlkuC7U
0jpTTwB/9tbR
                "]]}, {}, {
               Hue[0.37820393249936934`, 0.6, 0.6], 
               Directive[
                PointSize[0.004583333333333334], 
                AbsoluteThickness[1.6], 
                RGBColor[1, 0.5, 0]], 
               LineBox[CompressedData["
1:eJwV1HecyHUYwPHfueVsTvY6zm6olIbSUCmKhIY0pKmsJimrqaJQFGUmRXtK
Ki2SlhLSss45+84Zx9H7+ePt83y/xovf93nJ6Tuw+4CUJElm+2F9apJsYCOb
2EweW8hnKwVsYzs72MkudrOHQorYSzH72M8BDlLCIQ5TyhGOkqQlSQplSCWN
dDLIpCxZlKM8FahIJSpThapUI5vqHEMNalKL2tShLvWoTwMa0ogcGtOEXJrS
jOa0oCWtaM2xHMfxnEAbTuQkTqYtp3Aq7TiN0zmDM2nPWZxNB87hXM5jXHqS
nK8TtKNO0gt0il6oL+lF2onp5ov1EmaZO+tc7aKX8rr5Mu3KW+Zuejnvmrvr
FfSgJ5+466VXchWfOV+t19Cbr5yv1T5cx/UsdXeD3khfbqIfP7u/WW9hpflW
vY3buYP+/On+Tr2Lv80DdCCDGMwmd0P0bu4h3/levY/7eYCh7HY/TB+kyDxc
H+JhRlDibqSOYjRHnMfoIzzKY6RnJMnj+gRPkuU8Vp/iaZ6JHXM3LnZMx+uz
PBfvxMR4J56P3fLzL+jk2C3zFH0x3o2psVPupunLvBI75TxdZzAz3jF2yd1s
ncOrsUvOc2OH9LXYIZ0X7xu7Y35D57OAjs5vxnvzNu/Ee9PF/Xv6fuyD+YN4
f/1QP6KX+ePYg3hv80L9NN7avCj2gcV8zhfxtu6/jHfVJbEffM03fMt38Y5+
bqkuizc0f6/L+YFhzit0uP6oI/Wn2B3GmH/RX+NNzCt1rP6mvzPevEr/iO9v
Xq1r4pub18Zuxfc2r4tvrH/FjsX3Nf+j//If65nnboNujJ2Lb+i8Ob6b5umW
+GbmfN0a38dcoNtYZN6uO9jJEuddsZPsoTC+g7si3UsxK5z36X4OcDD+ne5K
dJUe0tV6WNdpaewsR+Pv7ZzY3xTKkEqeuzRNJ4MC50wtSxblKE+h+wpakWJz
Ja1MFapSjVL32VqdJNP/oVqDmtSidvy57uto3fhzzfW0Pg1oSCOy3edoY5rE
73fO1aY0o3n8encttCU55laaq631f0jT2RA=
                
                "]]}, {}, {}, {}, {}, {}, {}, {}, {}, {}, {}, {
               Directive[
                RGBColor[1, 0, 0], 
                Opacity[0.2]], 
               LineBox[{1, 1829}], 
               LineBox[{333, 1830}], 
               LineBox[{334, 1831}], 
               LineBox[{335, 1832}], 
               LineBox[{336, 1833}], 
               LineBox[{337, 1834}], 
               LineBox[{338, 1835}], 
               LineBox[{339, 1836}], 
               LineBox[{340, 1837}], 
               LineBox[{341, 1838}], 
               LineBox[{342, 1839}], 
               LineBox[{343, 1840}], 
               LineBox[{344, 1841}], 
               LineBox[{345, 1842}], 
               LineBox[{346, 1843}], 
               LineBox[{347, 1844}], 
               LineBox[{348, 1845}], 
               LineBox[{349, 1846}], 
               LineBox[{350, 1847}], 
               LineBox[{351, 1848}], 
               LineBox[{352, 1849}], 
               LineBox[{353, 1850}], 
               LineBox[{354, 1851}], 
               LineBox[{355, 1852}], 
               LineBox[{356, 1853}], 
               LineBox[{357, 1854}], 
               LineBox[{358, 1855}], 
               LineBox[{359, 1856}], 
               LineBox[{360, 1857}], 
               LineBox[{361, 1858}], 
               LineBox[{362, 1859}], 
               LineBox[{363, 1860}], 
               LineBox[{364, 1861}], 
               LineBox[{365, 1862}], 
               LineBox[{366, 1863}], 
               LineBox[{367, 1864}], 
               LineBox[{368, 1865}], 
               LineBox[{369, 1866}], 
               LineBox[{370, 1867}], 
               LineBox[{371, 1868}], 
               LineBox[{372, 1869}], 
               LineBox[{373, 1870}], 
               LineBox[{374, 1871}], 
               LineBox[{375, 1872}], 
               LineBox[{376, 1873}], 
               LineBox[{377, 1874}], 
               LineBox[{378, 1875}], 
               LineBox[{379, 1876}], 
               LineBox[{380, 1877}], 
               LineBox[{381, 1878}], 
               LineBox[{382, 1879}], 
               LineBox[{383, 1880}], 
               LineBox[{384, 1881}], 
               LineBox[{385, 1882}], 
               LineBox[{386, 1883}], 
               LineBox[{387, 1884}], 
               LineBox[{388, 1885}], 
               LineBox[{389, 1886}], 
               LineBox[{390, 1887}], 
               LineBox[{391, 1888}], 
               LineBox[{392, 1889}], 
               LineBox[{393, 1890}], 
               LineBox[{394, 1891}], 
               LineBox[{395, 1892}], 
               LineBox[{396, 1893}], 
               LineBox[{397, 1894}], 
               LineBox[{398, 1895}], 
               LineBox[{399, 1896}], 
               LineBox[{400, 1897}], 
               LineBox[{401, 1898}], 
               LineBox[{402, 1899}], 
               LineBox[{403, 1900}], 
               LineBox[{404, 1901}], 
               LineBox[{405, 1902}], 
               LineBox[{406, 1903}], 
               LineBox[{407, 1904}], 
               LineBox[{408, 1905}], 
               LineBox[{409, 1906}], 
               LineBox[{410, 1907}], 
               LineBox[{411, 1908}], 
               LineBox[{413, 1914}], 
               LineBox[{414, 1915}], 
               LineBox[{415, 1916}], 
               LineBox[{416, 1917}], 
               LineBox[{417, 1918}], 
               LineBox[{418, 1919}], 
               LineBox[{419, 1920}], 
               LineBox[{420, 1921}], 
               LineBox[{421, 1922}], 
               LineBox[{422, 1923}], 
               LineBox[{424, 1929}], 
               LineBox[{425, 1930}], 
               LineBox[{426, 1931}], 
               LineBox[{427, 1932}], 
               LineBox[{428, 1933}], 
               LineBox[{429, 1934}], 
               LineBox[{431, 1940}], 
               LineBox[{432, 1941}], 
               LineBox[{433, 1942}], 
               LineBox[{434, 1943}], 
               LineBox[{435, 1944}], 
               LineBox[{436, 1945}], 
               LineBox[{440, 1953}], 
               LineBox[{442, 1959}], 
               LineBox[{443, 1960}], 
               LineBox[{446, 1967}], 
               LineBox[{447, 1968}], 
               LineBox[{449, 1974}], 
               LineBox[{450, 1975}], 
               LineBox[{453, 1982}], 
               LineBox[{454, 1983}], 
               LineBox[{455, 1984}], 
               LineBox[{456, 1985}], 
               LineBox[{457, 1986}], 
               LineBox[{459, 1992}], 
               LineBox[{460, 1993}], 
               LineBox[{461, 1994}], 
               LineBox[{462, 1995}], 
               LineBox[{463, 1996}], 
               LineBox[{464, 1997}], 
               LineBox[{466, 2003}], 
               LineBox[{467, 2004}], 
               LineBox[{468, 2005}], 
               LineBox[{470, 2011}], 
               LineBox[{471, 2012}], 
               LineBox[{473, 2018}], 
               LineBox[{476, 2025}], 
               LineBox[{477, 2026}], 
               LineBox[{478, 2027}], 
               LineBox[{480, 2033}], 
               LineBox[{481, 2034}], 
               LineBox[{482, 2035}], 
               LineBox[{483, 2036}], 
               LineBox[{484, 2037}], 
               LineBox[{485, 2038}], 
               LineBox[{487, 2044}], 
               LineBox[{488, 2045}], 
               LineBox[{489, 2046}], 
               LineBox[{490, 2047}], 
               LineBox[{491, 2048}], 
               LineBox[{492, 2049}], 
               LineBox[{496, 2057}], 
               LineBox[{497, 2058}], 
               LineBox[{498, 2059}], 
               LineBox[{499, 2060}], 
               LineBox[{502, 2067}], 
               LineBox[{503, 2068}], 
               LineBox[{505, 2074}], 
               LineBox[{506, 2075}], 
               LineBox[{512, 2085}], 
               LineBox[{513, 2086}], 
               LineBox[{519, 2096}], 
               LineBox[{520, 2097}], 
               LineBox[{526, 2107}], 
               LineBox[{527, 2108}], 
               LineBox[{533, 2118}], 
               LineBox[{534, 2119}], 
               LineBox[{540, 2129}], 
               LineBox[{541, 2130}], 
               LineBox[{547, 2140}], 
               LineBox[{548, 2141}], 
               LineBox[{554, 2151}], 
               LineBox[{555, 2152}], 
               LineBox[{561, 2162}], 
               LineBox[{562, 2163}], 
               LineBox[{568, 2173}], 
               LineBox[{569, 2174}], 
               LineBox[{575, 2184}], 
               LineBox[{576, 2185}], 
               LineBox[{582, 2195}], 
               LineBox[{583, 2196}], 
               LineBox[{589, 2206}], 
               LineBox[{590, 2207}], 
               LineBox[{593, 2214}], 
               LineBox[{596, 2221}], 
               LineBox[{597, 2222}], 
               LineBox[{603, 2232}], 
               LineBox[{604, 2233}], 
               LineBox[{610, 2243}], 
               LineBox[{611, 2244}], 
               LineBox[{617, 2254}], 
               LineBox[{618, 2255}], 
               LineBox[{621, 2262}], 
               LineBox[{622, 2263}], 
               LineBox[{623, 2264}], 
               LineBox[{624, 2265}], 
               LineBox[{625, 2266}], 
               LineBox[{626, 2267}], 
               LineBox[{632, 2277}], 
               LineBox[{633, 2278}], 
               LineBox[{639, 2288}], 
               LineBox[{640, 2289}], 
               LineBox[{642, 2295}], 
               LineBox[{647, 2304}], 
               LineBox[{648, 2305}], 
               LineBox[{653, 2314}], 
               LineBox[{654, 2315}], 
               LineBox[{655, 2316}], 
               LineBox[{656, 2317}], 
               LineBox[{657, 2318}], 
               LineBox[{661, 2326}]}, {
               Directive[
                RGBColor[1, 0, 0], 
                Opacity[0.2]], 
               LineBox[{81, 1911}], 
               LineBox[{92, 1926}], 
               LineBox[{99, 1937}], 
               LineBox[{106, 1948}], 
               LineBox[{107, 1949}], 
               LineBox[{108, 1950}], 
               LineBox[{110, 1956}], 
               LineBox[{113, 1963}], 
               LineBox[{114, 1964}], 
               LineBox[{117, 1971}], 
               LineBox[{120, 1978}], 
               LineBox[{121, 1979}], 
               LineBox[{127, 1989}], 
               LineBox[{134, 2000}], 
               LineBox[{138, 2008}], 
               LineBox[{141, 2015}], 
               LineBox[{143, 2021}], 
               LineBox[{144, 2022}], 
               LineBox[{148, 2030}], 
               LineBox[{155, 2041}], 
               LineBox[{162, 2052}], 
               LineBox[{163, 2053}], 
               LineBox[{164, 2054}], 
               LineBox[{169, 2063}], 
               LineBox[{170, 2064}], 
               LineBox[{173, 2071}], 
               LineBox[{176, 2078}], 
               LineBox[{177, 2079}], 
               LineBox[{178, 2080}], 
               LineBox[{179, 2081}], 
               LineBox[{180, 2082}], 
               LineBox[{183, 2089}], 
               LineBox[{184, 2090}], 
               LineBox[{185, 2091}], 
               LineBox[{186, 2092}], 
               LineBox[{187, 2093}], 
               LineBox[{190, 2100}], 
               LineBox[{191, 2101}], 
               LineBox[{192, 2102}], 
               LineBox[{193, 2103}], 
               LineBox[{194, 2104}], 
               LineBox[{197, 2111}], 
               LineBox[{198, 2112}], 
               LineBox[{199, 2113}], 
               LineBox[{200, 2114}], 
               LineBox[{201, 2115}], 
               LineBox[{204, 2122}], 
               LineBox[{205, 2123}], 
               LineBox[{206, 2124}], 
               LineBox[{207, 2125}], 
               LineBox[{208, 2126}], 
               LineBox[{211, 2133}], 
               LineBox[{212, 2134}], 
               LineBox[{213, 2135}], 
               LineBox[{214, 2136}], 
               LineBox[{215, 2137}], 
               LineBox[{218, 2144}], 
               LineBox[{219, 2145}], 
               LineBox[{220, 2146}], 
               LineBox[{221, 2147}], 
               LineBox[{222, 2148}], 
               LineBox[{225, 2155}], 
               LineBox[{226, 2156}], 
               LineBox[{227, 2157}], 
               LineBox[{228, 2158}], 
               LineBox[{229, 2159}], 
               LineBox[{232, 2166}], 
               LineBox[{233, 2167}], 
               LineBox[{234, 2168}], 
               LineBox[{235, 2169}], 
               LineBox[{236, 2170}], 
               LineBox[{239, 2177}], 
               LineBox[{240, 2178}], 
               LineBox[{241, 2179}], 
               LineBox[{242, 2180}], 
               LineBox[{243, 2181}], 
               LineBox[{246, 2188}], 
               LineBox[{247, 2189}], 
               LineBox[{248, 2190}], 
               LineBox[{249, 2191}], 
               LineBox[{250, 2192}], 
               LineBox[{253, 2199}], 
               LineBox[{254, 2200}], 
               LineBox[{255, 2201}], 
               LineBox[{256, 2202}], 
               LineBox[{257, 2203}], 
               LineBox[{260, 2210}], 
               LineBox[{261, 2211}], 
               LineBox[{263, 2217}], 
               LineBox[{264, 2218}], 
               LineBox[{267, 2225}], 
               LineBox[{268, 2226}], 
               LineBox[{269, 2227}], 
               LineBox[{270, 2228}], 
               LineBox[{271, 2229}], 
               LineBox[{274, 2236}], 
               LineBox[{275, 2237}], 
               LineBox[{276, 2238}], 
               LineBox[{277, 2239}], 
               LineBox[{278, 2240}], 
               LineBox[{281, 2247}], 
               LineBox[{282, 2248}], 
               LineBox[{283, 2249}], 
               LineBox[{284, 2250}], 
               LineBox[{285, 2251}], 
               LineBox[{288, 2258}], 
               LineBox[{289, 2259}], 
               LineBox[{296, 2270}], 
               LineBox[{297, 2271}], 
               LineBox[{298, 2272}], 
               LineBox[{299, 2273}], 
               LineBox[{300, 2274}], 
               LineBox[{303, 2281}], 
               LineBox[{304, 2282}], 
               LineBox[{305, 2283}], 
               LineBox[{306, 2284}], 
               LineBox[{307, 2285}], 
               LineBox[{310, 2292}], 
               LineBox[{312, 2298}], 
               LineBox[{313, 2299}], 
               LineBox[{314, 2300}], 
               LineBox[{315, 2301}], 
               LineBox[{318, 2308}], 
               LineBox[{319, 2309}], 
               LineBox[{320, 2310}], 
               LineBox[{321, 2311}], 
               LineBox[{327, 2321}], 
               LineBox[{328, 2322}], 
               LineBox[{329, 2323}], 
               
               LineBox[{331, 
                2329}]}, {}, {}, {}, {}, {}, {}, {}, {}, {}, {}, {}, {}, {
               Directive[
                RGBColor[1, 0.5, 0], 
                Opacity[0.2]], 
               LineBox[{663, 1324}], 
               LineBox[{994, 1325}], 
               LineBox[{995, 1326}], 
               LineBox[{996, 1327}], 
               LineBox[{997, 1328}], 
               LineBox[{998, 1329}], 
               LineBox[{999, 1330}], 
               LineBox[{1000, 1331}], 
               LineBox[{1001, 1332}], 
               LineBox[{1002, 1333}], 
               LineBox[{1003, 1334}], 
               LineBox[{1004, 1335}], 
               LineBox[{1005, 1336}], 
               LineBox[{1006, 1337}], 
               LineBox[{1007, 1338}], 
               LineBox[{1008, 1339}], 
               LineBox[{1009, 1340}], 
               LineBox[{1010, 1341}], 
               LineBox[{1011, 1342}], 
               LineBox[{1012, 1343}], 
               LineBox[{1013, 1344}], 
               LineBox[{1014, 1345}], 
               LineBox[{1015, 1346}], 
               LineBox[{1016, 1347}], 
               LineBox[{1017, 1348}], 
               LineBox[{1018, 1349}], 
               LineBox[{1019, 1350}], 
               LineBox[{1020, 1351}], 
               LineBox[{1021, 1352}], 
               LineBox[{1022, 1353}], 
               LineBox[{1023, 1354}], 
               LineBox[{1024, 1355}], 
               LineBox[{1025, 1356}], 
               LineBox[{1026, 1357}], 
               LineBox[{1027, 1358}], 
               LineBox[{1028, 1359}], 
               LineBox[{1029, 1360}], 
               LineBox[{1030, 1361}], 
               LineBox[{1031, 1362}], 
               LineBox[{1032, 1363}], 
               LineBox[{1033, 1364}], 
               LineBox[{1034, 1365}], 
               LineBox[{1035, 1366}], 
               LineBox[{1036, 1367}], 
               LineBox[{1037, 1368}], 
               LineBox[{1038, 1369}], 
               LineBox[{1039, 1370}], 
               LineBox[{1040, 1371}], 
               LineBox[{1041, 1372}], 
               LineBox[{1042, 1373}], 
               LineBox[{1043, 1374}], 
               LineBox[{1044, 1375}], 
               LineBox[{1045, 1376}], 
               LineBox[{1046, 1377}], 
               LineBox[{1047, 1378}], 
               LineBox[{1048, 1379}], 
               LineBox[{1049, 1380}], 
               LineBox[{1050, 1381}], 
               LineBox[{1051, 1382}], 
               LineBox[{1052, 1383}], 
               LineBox[{1053, 1384}], 
               LineBox[{1054, 1385}], 
               LineBox[{1055, 1386}], 
               LineBox[{1056, 1387}], 
               LineBox[{1057, 1388}], 
               LineBox[{1058, 1389}], 
               LineBox[{1059, 1390}], 
               LineBox[{1060, 1391}], 
               LineBox[{1061, 1392}], 
               LineBox[{1062, 1393}], 
               LineBox[{1063, 1394}], 
               LineBox[{1064, 1395}], 
               LineBox[{1065, 1396}], 
               LineBox[{1066, 1397}], 
               LineBox[{1067, 1398}], 
               LineBox[{1068, 1399}], 
               LineBox[{1069, 1400}], 
               LineBox[{1070, 1401}], 
               LineBox[{1071, 1402}], 
               LineBox[{1072, 1403}], 
               LineBox[{1073, 1404}], 
               LineBox[{1074, 1405}], 
               LineBox[{1075, 1406}], 
               LineBox[{1076, 1407}], 
               LineBox[{1077, 1408}], 
               LineBox[{1078, 1409}], 
               LineBox[{1079, 1410}], 
               LineBox[{1080, 1411}], 
               LineBox[{1081, 1412}], 
               LineBox[{1082, 1413}], 
               LineBox[{1083, 1414}], 
               LineBox[{1084, 1415}], 
               LineBox[{1085, 1416}], 
               LineBox[{1086, 1417}], 
               LineBox[{1087, 1418}], 
               LineBox[{1088, 1419}], 
               LineBox[{1089, 1420}], 
               LineBox[{1090, 1421}], 
               LineBox[{1092, 1427}], 
               LineBox[{1094, 1433}], 
               LineBox[{1097, 1440}], 
               LineBox[{1098, 1441}], 
               LineBox[{1100, 1447}], 
               LineBox[{1101, 1448}], 
               LineBox[{1104, 1455}], 
               LineBox[{1105, 1456}], 
               LineBox[{1110, 1465}], 
               LineBox[{1111, 1466}], 
               LineBox[{1112, 1467}], 
               LineBox[{1116, 1475}], 
               LineBox[{1117, 1476}], 
               LineBox[{1118, 1477}], 
               LineBox[{1119, 1478}], 
               LineBox[{1125, 1488}], 
               LineBox[{1126, 1489}], 
               LineBox[{1132, 1499}], 
               LineBox[{1133, 1500}], 
               LineBox[{1138, 1509}], 
               LineBox[{1139, 1510}], 
               LineBox[{1140, 1511}], 
               LineBox[{1146, 1521}], 
               LineBox[{1147, 1522}], 
               LineBox[{1152, 1531}], 
               LineBox[{1153, 1532}], 
               LineBox[{1154, 1533}], 
               LineBox[{1159, 1542}], 
               LineBox[{1160, 1543}], 
               LineBox[{1161, 1544}], 
               LineBox[{1166, 1553}], 
               LineBox[{1174, 1565}], 
               LineBox[{1175, 1566}], 
               LineBox[{1180, 1575}], 
               LineBox[{1181, 1576}], 
               LineBox[{1182, 1577}], 
               LineBox[{1187, 1586}], 
               LineBox[{1188, 1587}], 
               LineBox[{1189, 1588}], 
               LineBox[{1191, 1594}], 
               LineBox[{1194, 1601}], 
               LineBox[{1195, 1602}], 
               LineBox[{1196, 1603}], 
               LineBox[{1202, 1613}], 
               LineBox[{1203, 1614}], 
               LineBox[{1205, 1620}], 
               LineBox[{1206, 1621}], 
               LineBox[{1209, 1628}], 
               LineBox[{1210, 1629}], 
               LineBox[{1216, 1639}], 
               LineBox[{1223, 1650}], 
               LineBox[{1224, 1651}], 
               LineBox[{1228, 1659}], 
               LineBox[{1230, 1665}], 
               LineBox[{1231, 1666}], 
               LineBox[{1234, 1673}], 
               LineBox[{1237, 1680}], 
               LineBox[{1238, 1681}], 
               LineBox[{1241, 1688}], 
               LineBox[{1242, 1689}], 
               LineBox[{1244, 1695}], 
               LineBox[{1245, 1696}], 
               LineBox[{1250, 1705}], 
               LineBox[{1251, 1706}], 
               LineBox[{1252, 1707}], 
               LineBox[{1254, 1713}], 
               LineBox[{1255, 1714}], 
               LineBox[{1258, 1721}], 
               LineBox[{1259, 1722}], 
               LineBox[{1263, 1730}], 
               LineBox[{1264, 1731}], 
               LineBox[{1265, 1732}], 
               LineBox[{1266, 1733}], 
               LineBox[{1270, 1741}], 
               LineBox[{1271, 1742}], 
               LineBox[{1272, 1743}], 
               LineBox[{1273, 1744}], 
               LineBox[{1275, 1750}], 
               LineBox[{1277, 1756}], 
               LineBox[{1278, 1757}], 
               LineBox[{1279, 1758}], 
               LineBox[{1284, 1767}], 
               LineBox[{1285, 1768}], 
               LineBox[{1286, 1769}], 
               LineBox[{1292, 1779}], 
               LineBox[{1293, 1780}], 
               LineBox[{1299, 1790}], 
               LineBox[{1300, 1791}], 
               LineBox[{1306, 1801}], 
               LineBox[{1307, 1802}], 
               LineBox[{1313, 1812}], 
               LineBox[{1314, 1813}], 
               LineBox[{1315, 1814}], 
               LineBox[{1320, 1823}], 
               LineBox[{1321, 1824}]}, {
               Directive[
                RGBColor[1, 0.5, 0], 
                Opacity[0.2]], 
               LineBox[{761, 1424}], 
               LineBox[{763, 1430}], 
               LineBox[{765, 1436}], 
               LineBox[{766, 1437}], 
               LineBox[{769, 1444}], 
               LineBox[{772, 1451}], 
               LineBox[{773, 1452}], 
               LineBox[{776, 1459}], 
               LineBox[{777, 1460}], 
               LineBox[{778, 1461}], 
               LineBox[{779, 1462}], 
               LineBox[{783, 1470}], 
               LineBox[{784, 1471}], 
               LineBox[{785, 1472}], 
               LineBox[{790, 1481}], 
               LineBox[{791, 1482}], 
               LineBox[{792, 1483}], 
               LineBox[{793, 1484}], 
               LineBox[{794, 1485}], 
               LineBox[{797, 1492}], 
               LineBox[{798, 1493}], 
               LineBox[{799, 1494}], 
               LineBox[{800, 1495}], 
               LineBox[{801, 1496}], 
               LineBox[{804, 1503}], 
               LineBox[{805, 1504}], 
               LineBox[{806, 1505}], 
               LineBox[{807, 1506}], 
               LineBox[{811, 1514}], 
               LineBox[{812, 1515}], 
               LineBox[{813, 1516}], 
               LineBox[{814, 1517}], 
               LineBox[{815, 1518}], 
               LineBox[{818, 1525}], 
               LineBox[{819, 1526}], 
               LineBox[{820, 1527}], 
               LineBox[{821, 1528}], 
               LineBox[{825, 1536}], 
               LineBox[{826, 1537}], 
               LineBox[{827, 1538}], 
               LineBox[{828, 1539}], 
               LineBox[{832, 1547}], 
               LineBox[{833, 1548}], 
               LineBox[{834, 1549}], 
               LineBox[{835, 1550}], 
               LineBox[{837, 1556}], 
               LineBox[{838, 1557}], 
               LineBox[{839, 1558}], 
               LineBox[{840, 1559}], 
               LineBox[{841, 1560}], 
               LineBox[{842, 1561}], 
               LineBox[{843, 1562}], 
               LineBox[{846, 1569}], 
               LineBox[{847, 1570}], 
               LineBox[{848, 1571}], 
               LineBox[{849, 1572}], 
               LineBox[{853, 1580}], 
               LineBox[{854, 1581}], 
               LineBox[{855, 1582}], 
               LineBox[{856, 1583}], 
               LineBox[{860, 1591}], 
               LineBox[{862, 1597}], 
               LineBox[{863, 1598}], 
               LineBox[{867, 1606}], 
               LineBox[{868, 1607}], 
               LineBox[{869, 1608}], 
               LineBox[{870, 1609}], 
               LineBox[{871, 1610}], 
               LineBox[{874, 1617}], 
               LineBox[{877, 1624}], 
               LineBox[{878, 1625}], 
               LineBox[{881, 1632}], 
               LineBox[{882, 1633}], 
               LineBox[{883, 1634}], 
               LineBox[{884, 1635}], 
               LineBox[{885, 1636}], 
               LineBox[{887, 1642}], 
               LineBox[{888, 1643}], 
               LineBox[{889, 1644}], 
               LineBox[{890, 1645}], 
               LineBox[{891, 1646}], 
               LineBox[{892, 1647}], 
               LineBox[{895, 1654}], 
               LineBox[{896, 1655}], 
               LineBox[{897, 1656}], 
               LineBox[{899, 1662}], 
               LineBox[{902, 1669}], 
               LineBox[{903, 1670}], 
               LineBox[{905, 1676}], 
               LineBox[{906, 1677}], 
               LineBox[{909, 1684}], 
               LineBox[{910, 1685}], 
               LineBox[{913, 1692}], 
               LineBox[{916, 1699}], 
               LineBox[{917, 1700}], 
               LineBox[{918, 1701}], 
               LineBox[{919, 1702}], 
               LineBox[{923, 1710}], 
               LineBox[{926, 1717}], 
               LineBox[{927, 1718}], 
               LineBox[{930, 1725}], 
               LineBox[{931, 1726}], 
               LineBox[{932, 1727}], 
               LineBox[{937, 1736}], 
               LineBox[{938, 1737}], 
               LineBox[{939, 1738}], 
               LineBox[{944, 1747}], 
               LineBox[{946, 1753}], 
               LineBox[{950, 1761}], 
               LineBox[{951, 1762}], 
               LineBox[{952, 1763}], 
               LineBox[{953, 1764}], 
               LineBox[{957, 1772}], 
               LineBox[{958, 1773}], 
               LineBox[{959, 1774}], 
               LineBox[{960, 1775}], 
               LineBox[{961, 1776}], 
               LineBox[{964, 1783}], 
               LineBox[{965, 1784}], 
               LineBox[{966, 1785}], 
               LineBox[{967, 1786}], 
               LineBox[{968, 1787}], 
               LineBox[{971, 1794}], 
               LineBox[{972, 1795}], 
               LineBox[{973, 1796}], 
               LineBox[{974, 1797}], 
               LineBox[{975, 1798}], 
               LineBox[{978, 1805}], 
               LineBox[{979, 1806}], 
               LineBox[{980, 1807}], 
               LineBox[{981, 1808}], 
               LineBox[{982, 1809}], 
               LineBox[{986, 1817}], 
               LineBox[{987, 1818}], 
               LineBox[{988, 1819}], 
               LineBox[{989, 1820}], 
               LineBox[{992, 1827}]}}, {{
               Directive[
                PointSize[0.004583333333333334], 
                AbsoluteThickness[1.6], 
                RGBColor[1, 0, 0]], 
               PointBox[CompressedData["
1:eJwNxFVgFQQAAMBHh4iAlPTIMbq7YQO2ERujc4QgnSJdKt2llBLS3Y1BKWDQ
rXQrIJ33cRcU2z2qW5xAIBCuDEkCgYxkIjNZyEo2gshODnKSi9zkIZi8hJCP
/BSgIIUoTBGKUozilKAkpShNGcpSjvJUoCKVqEwVqlKN6tQglDBqUovahBNB
JHWoSz3qE0U0DYihIY1oTBOa0ozmtKAlrWhNG2JpSzva04FP6UgnPqMzXehK
N7rTg570ojd96Es/Pqc/XzCAgQxiMEMYyjCGM4KRjOJLvuJrRjOGsYxjPBOY
yCQmM4WpTGM6M5jJLGbzDd8yh7nMYz4L+I7vWcgiFrOEH1jKMpazgpWsYjVr
WMs61rOBjWxiM1vYyja2s4Od7GI3e9jLPn7kJ37mF/ZzgIMc4jC/8htHOMox
fucP/uQvjnOCk5ziNGc4yznOc4GLXOIyf/MPV7jKNa5zg5vc4jZ3uMs97vOA
f/mPhzziMf/zhKc84zkveMkrXvOGt7wjkDQQiENc4hGfBCQkEYlJQlI+IBkf
kpyPSEFKUvExqUlDWtKRnk/IQEYykZksZCUbQWQnBznJRW7yEExeQshHfgpQ
kEIUpghFKUZxSlCSUpSmDGUpR3kqUJFKVKYKValGdWoQShg1qUVtwokgkjrU
pR71iSKaBsTQkEY0pglNaUZzWtCSVrSmDbG0pR3vAZM8n/0=
                "]]}, {}, {
               Directive[
                PointSize[0.004583333333333334], 
                AbsoluteThickness[1.6], 
                RGBColor[1, 0.5, 0]], 
               PointBox[CompressedData["
1:eJwNxGlgDgQAANBvKqrpTne06HR1KJ2ii1SqSekgrVtlim5HhS6KIt26D6Xa
xcwOm7H7NLvsMrMNO2zYHDl6P94LCQsPnRQUCARGKiI4EIgkimhiWM4KYllJ
HKuIJ4FEklhNMimsIZW1rCONdDLIJItscsglj3wKKGQ9RWygmBJKKaOcjVRQ
SRXV1LCJWjZTxxbqaaCRrWxjO00000IrO2ijnZ3sYjcddLKHvexjP/9xgIMc
4jCB7oFAEF04giM5iq5042iO4ViC6c5xHM8JnMhJnMwpnEoPTuN0zuBMzuJs
zuFcetKL8wjhfHrThwu4kIu4mEu4lL70oz8DGMhlXM4VXMkgruJqBnMN13Id
13MDNzKEmxjKMG7mFm7lNm5nOCO4g5HcyV3czSju4V7uI5TR3M8YHuBBxvIQ
D/MIjzKO8TzGBB4njCd4kqd4mmd4lueYyPO8wItMIpzJvMTLTGEqr/Aqr/E6
b/AmbzGN6cxgJm/zDu8yi9nM4T3e5wM+5CPmMo+P+YT5LOBTPmMhi/icxXzB
l3zF13zDt3zHEr7nB37kJ37mF37lN37nD5byJ3+xjL/5h3+JIJIooolhOSuI
ZSVxrCKeBBJJYjXJpLCGVNayjjTSySCTLLLJIZc88imgkPUUsYFiSiiljHI2
UkElVVRTwyZq2UwdW6ingUa2so3tNNFMC63soI12drKL3XTQyR72so//AQaB
zhQ=
                "]]}, {}}}], {{}, {}}}, {
          DisplayFunction -> Identity, DisplayFunction -> Identity, 
           AspectRatio -> NCache[GoldenRatio^(-1), 0.6180339887498948], 
           Axes -> {True, True}, AxesLabel -> {
             FormBox["\"Day\"", TraditionalForm], 
             FormBox["\"Infections, Deaths x 1\"", TraditionalForm]}, 
           AxesOrigin -> {0, 0}, DisplayFunction :> Identity, 
           Frame -> {{False, False}, {False, False}}, 
           FrameLabel -> {{None, None}, {None, None}}, 
           FrameTicks -> {{Automatic, Automatic}, {Automatic, Automatic}}, 
           GridLines -> {None, None}, GridLinesStyle -> Directive[
             GrayLevel[0.5, 0.4]], 
           Method -> {
            "OptimizePlotMarkers" -> True, "OptimizePlotMarkers" -> True, 
             "CoordinatesToolOptions" -> {"DisplayFunction" -> ({
                 Identity[
                  Part[#, 1]], 
                 Identity[
                  Part[#, 2]]}& ), "CopiedValueFunction" -> ({
                 Identity[
                  Part[#, 1]], 
                 Identity[
                  Part[#, 2]]}& )}}, PlotLabel -> 
           FormBox["\"Infections, Deaths per capita\"", TraditionalForm], 
           PlotRange -> {{0, 331.}, {0, 0.00008460870266115063}}, 
           PlotRangeClipping -> True, PlotRangePadding -> {{
              Scaled[0.02], 
              Scaled[0.02]}, {
              Scaled[0.02], 
              Scaled[0.05]}}, Ticks -> {Automatic, Automatic}}], 
         FormBox[
          FormBox[
           
           TemplateBox[{
            "\"New Infections\"", "\"Model Reported New Infections\"", 
             "\"Deaths \[Times] 10\"", "\"Model Deaths \[Times] 10\""}, 
            "PointLegend", DisplayFunction -> (FormBox[
              StyleBox[
               StyleBox[
                PaneBox[
                 TagBox[
                  GridBox[{{
                    TagBox[
                    GridBox[{{
                    GraphicsBox[{{}, {
                    Directive[
                    EdgeForm[
                    Directive[
                    Opacity[0.3], 
                    GrayLevel[0]]], 
                    PointSize[0.5], 
                    AbsoluteThickness[1.6], 
                    RGBColor[1, 0, 0]], {
                    Directive[
                    EdgeForm[
                    Directive[
                    Opacity[0.3], 
                    GrayLevel[0]]], 
                    PointSize[0.5], 
                    AbsoluteThickness[1.6], 
                    RGBColor[1, 0, 0]], 
                    PointBox[
                    NCache[{
                    Scaled[{
                    Rational[1, 2], 
                    Rational[1, 2]}]}, {
                    Scaled[{0.5, 0.5}]}]]}}}, AspectRatio -> Full, 
                    ImageSize -> {10, 10}, PlotRangePadding -> None, 
                    ImagePadding -> Automatic, 
                    BaselinePosition -> (Scaled[0.1] -> Baseline)], #}, {
                    GraphicsBox[{{
                    Directive[
                    EdgeForm[
                    Directive[
                    Opacity[0.3], 
                    GrayLevel[0]]], 
                    PointSize[0.5], 
                    AbsoluteThickness[1.6], 
                    RGBColor[1, 0, 0]], {
                    LineBox[{{0, 10}, {20, 10}}]}}, {
                    Directive[
                    EdgeForm[
                    Directive[
                    Opacity[0.3], 
                    GrayLevel[0]]], 
                    PointSize[0.5], 
                    AbsoluteThickness[1.6], 
                    RGBColor[1, 0, 0]], {}}}, AspectRatio -> Full, 
                    ImageSize -> {20, 10}, PlotRangePadding -> None, 
                    ImagePadding -> Automatic, 
                    BaselinePosition -> (Scaled[0.1] -> Baseline)], #2}, {
                    GraphicsBox[{{}, {
                    Directive[
                    EdgeForm[
                    Directive[
                    Opacity[0.3], 
                    GrayLevel[0]]], 
                    PointSize[0.5], 
                    AbsoluteThickness[1.6], 
                    RGBColor[1, 0.5, 0]], {
                    Directive[
                    EdgeForm[
                    Directive[
                    Opacity[0.3], 
                    GrayLevel[0]]], 
                    PointSize[0.5], 
                    AbsoluteThickness[1.6], 
                    RGBColor[1, 0.5, 0]], 
                    PointBox[
                    NCache[{
                    Scaled[{
                    Rational[1, 2], 
                    Rational[1, 2]}]}, {
                    Scaled[{0.5, 0.5}]}]]}}}, AspectRatio -> Full, 
                    ImageSize -> {10, 10}, PlotRangePadding -> None, 
                    ImagePadding -> Automatic, 
                    BaselinePosition -> (Scaled[0.1] -> Baseline)], #3}, {
                    GraphicsBox[{{
                    Directive[
                    EdgeForm[
                    Directive[
                    Opacity[0.3], 
                    GrayLevel[0]]], 
                    PointSize[0.5], 
                    AbsoluteThickness[1.6], 
                    RGBColor[1, 0.5, 0]], {
                    LineBox[{{0, 10}, {20, 10}}]}}, {
                    Directive[
                    EdgeForm[
                    Directive[
                    Opacity[0.3], 
                    GrayLevel[0]]], 
                    PointSize[0.5], 
                    AbsoluteThickness[1.6], 
                    RGBColor[1, 0.5, 0]], {}}}, AspectRatio -> Full, 
                    ImageSize -> {20, 10}, PlotRangePadding -> None, 
                    ImagePadding -> Automatic, 
                    BaselinePosition -> (Scaled[0.1] -> Baseline)], #4}}, 
                    GridBoxAlignment -> {
                    "Columns" -> {Center, Left}, "Rows" -> {{Baseline}}}, 
                    AutoDelete -> False, 
                    GridBoxDividers -> {
                    "Columns" -> {{False}}, "Rows" -> {{False}}}, 
                    GridBoxItemSize -> {
                    "Columns" -> {{All}}, "Rows" -> {{All}}}, 
                    GridBoxSpacings -> {
                    "Columns" -> {{0.5}}, "Rows" -> {{0.8}}}], "Grid"]}}, 
                   GridBoxAlignment -> {
                    "Columns" -> {{Left}}, "Rows" -> {{Top}}}, AutoDelete -> 
                   False, GridBoxItemSize -> {
                    "Columns" -> {{Automatic}}, "Rows" -> {{Automatic}}}, 
                   GridBoxSpacings -> {"Columns" -> {{1}}, "Rows" -> {{0}}}], 
                  "Grid"], Alignment -> Left, AppearanceElements -> None, 
                 ImageMargins -> {{5, 5}, {5, 5}}, ImageSizeAction -> 
                 "ResizeToFit"], LineIndent -> 0, StripOnInput -> False], {
               FontFamily -> "Arial"}, Background -> Automatic, StripOnInput -> 
               False], TraditionalForm]& ), 
            InterpretationFunction :> (RowBox[{"PointLegend", "[", 
               RowBox[{
                 RowBox[{"{", 
                   RowBox[{
                    RowBox[{"Directive", "[", 
                    RowBox[{
                    RowBox[{"PointSize", "[", "0.004583333333333334`", "]"}], 
                    ",", 
                    RowBox[{"AbsoluteThickness", "[", "1.6`", "]"}], ",", 
                    InterpretationBox[
                    ButtonBox[
                    TooltipBox[
                    GraphicsBox[{{
                    GrayLevel[0], 
                    RectangleBox[{0, 0}]}, {
                    GrayLevel[0], 
                    RectangleBox[{1, -1}]}, {
                    RGBColor[1, 0, 0], 
                    RectangleBox[{0, -1}, {2, 1}]}}, DefaultBaseStyle -> 
                    "ColorSwatchGraphics", AspectRatio -> 1, Frame -> True, 
                    FrameStyle -> RGBColor[0.6666666666666666, 0., 0.], 
                    FrameTicks -> None, PlotRangePadding -> None, ImageSize -> 
                    Dynamic[{Automatic, 1.35 CurrentValue["FontCapHeight"]/
                    AbsoluteCurrentValue[Magnification]}]], 
                    StyleBox[
                    RowBox[{"RGBColor", "[", 
                    RowBox[{"1", ",", "0", ",", "0"}], "]"}], NumberMarks -> 
                    False]], Appearance -> None, BaseStyle -> {}, 
                    BaselinePosition -> Baseline, DefaultBaseStyle -> {}, 
                    ButtonFunction :> With[{Typeset`box$ = EvaluationBox[]}, 
                    If[
                    Not[
                    AbsoluteCurrentValue["Deployed"]], 
                    SelectionMove[Typeset`box$, All, Expression]; 
                    FrontEnd`Private`$ColorSelectorInitialAlpha = 1; 
                    FrontEnd`Private`$ColorSelectorInitialColor = 
                    RGBColor[1, 0, 0]; 
                    FrontEnd`Private`$ColorSelectorUseMakeBoxes = True; 
                    MathLink`CallFrontEnd[
                    FrontEnd`AttachCell[Typeset`box$, 
                    FrontEndResource["RGBColorValueSelector"], {
                    0, {Left, Bottom}}, {Left, Top}, 
                    "ClosingActions" -> {
                    "SelectionDeparture", "ParentChanged", 
                    "EvaluatorQuit"}]]]], BaseStyle -> Inherited, Evaluator -> 
                    Automatic, Method -> "Preemptive"], 
                    RGBColor[1, 0, 0], Editable -> False, Selectable -> 
                    False]}], "]"}], ",", 
                    RowBox[{"Directive", "[", 
                    RowBox[{
                    RowBox[{"PointSize", "[", "0.004583333333333334`", "]"}], 
                    ",", 
                    RowBox[{"AbsoluteThickness", "[", "1.6`", "]"}], ",", 
                    InterpretationBox[
                    ButtonBox[
                    TooltipBox[
                    GraphicsBox[{{
                    GrayLevel[0], 
                    RectangleBox[{0, 0}]}, {
                    GrayLevel[0], 
                    RectangleBox[{1, -1}]}, {
                    RGBColor[1, 0, 0], 
                    RectangleBox[{0, -1}, {2, 1}]}}, DefaultBaseStyle -> 
                    "ColorSwatchGraphics", AspectRatio -> 1, Frame -> True, 
                    FrameStyle -> RGBColor[0.6666666666666666, 0., 0.], 
                    FrameTicks -> None, PlotRangePadding -> None, ImageSize -> 
                    Dynamic[{Automatic, 1.35 CurrentValue["FontCapHeight"]/
                    AbsoluteCurrentValue[Magnification]}]], 
                    StyleBox[
                    RowBox[{"RGBColor", "[", 
                    RowBox[{"1", ",", "0", ",", "0"}], "]"}], NumberMarks -> 
                    False]], Appearance -> None, BaseStyle -> {}, 
                    BaselinePosition -> Baseline, DefaultBaseStyle -> {}, 
                    ButtonFunction :> With[{Typeset`box$ = EvaluationBox[]}, 
                    If[
                    Not[
                    AbsoluteCurrentValue["Deployed"]], 
                    SelectionMove[Typeset`box$, All, Expression]; 
                    FrontEnd`Private`$ColorSelectorInitialAlpha = 1; 
                    FrontEnd`Private`$ColorSelectorInitialColor = 
                    RGBColor[1, 0, 0]; 
                    FrontEnd`Private`$ColorSelectorUseMakeBoxes = True; 
                    MathLink`CallFrontEnd[
                    FrontEnd`AttachCell[Typeset`box$, 
                    FrontEndResource["RGBColorValueSelector"], {
                    0, {Left, Bottom}}, {Left, Top}, 
                    "ClosingActions" -> {
                    "SelectionDeparture", "ParentChanged", 
                    "EvaluatorQuit"}]]]], BaseStyle -> Inherited, Evaluator -> 
                    Automatic, Method -> "Preemptive"], 
                    RGBColor[1, 0, 0], Editable -> False, Selectable -> 
                    False]}], "]"}], ",", 
                    RowBox[{"Directive", "[", 
                    RowBox[{
                    RowBox[{"PointSize", "[", "0.004583333333333334`", "]"}], 
                    ",", 
                    RowBox[{"AbsoluteThickness", "[", "1.6`", "]"}], ",", 
                    InterpretationBox[
                    ButtonBox[
                    TooltipBox[
                    GraphicsBox[{{
                    GrayLevel[0], 
                    RectangleBox[{0, 0}]}, {
                    GrayLevel[0], 
                    RectangleBox[{1, -1}]}, {
                    RGBColor[1, 0.5, 0], 
                    RectangleBox[{0, -1}, {2, 1}]}}, DefaultBaseStyle -> 
                    "ColorSwatchGraphics", AspectRatio -> 1, Frame -> True, 
                    FrameStyle -> 
                    RGBColor[0.6666666666666666, 0.33333333333333337`, 0.], 
                    FrameTicks -> None, PlotRangePadding -> None, ImageSize -> 
                    Dynamic[{Automatic, 1.35 CurrentValue["FontCapHeight"]/
                    AbsoluteCurrentValue[Magnification]}]], 
                    StyleBox[
                    RowBox[{"RGBColor", "[", 
                    RowBox[{"1", ",", "0.5`", ",", "0"}], "]"}], NumberMarks -> 
                    False]], Appearance -> None, BaseStyle -> {}, 
                    BaselinePosition -> Baseline, DefaultBaseStyle -> {}, 
                    ButtonFunction :> With[{Typeset`box$ = EvaluationBox[]}, 
                    If[
                    Not[
                    AbsoluteCurrentValue["Deployed"]], 
                    SelectionMove[Typeset`box$, All, Expression]; 
                    FrontEnd`Private`$ColorSelectorInitialAlpha = 1; 
                    FrontEnd`Private`$ColorSelectorInitialColor = 
                    RGBColor[1, 0.5, 0]; 
                    FrontEnd`Private`$ColorSelectorUseMakeBoxes = True; 
                    MathLink`CallFrontEnd[
                    FrontEnd`AttachCell[Typeset`box$, 
                    FrontEndResource["RGBColorValueSelector"], {
                    0, {Left, Bottom}}, {Left, Top}, 
                    "ClosingActions" -> {
                    "SelectionDeparture", "ParentChanged", 
                    "EvaluatorQuit"}]]]], BaseStyle -> Inherited, Evaluator -> 
                    Automatic, Method -> "Preemptive"], 
                    RGBColor[1, 0.5, 0], Editable -> False, Selectable -> 
                    False]}], "]"}], ",", 
                    RowBox[{"Directive", "[", 
                    RowBox[{
                    RowBox[{"PointSize", "[", "0.004583333333333334`", "]"}], 
                    ",", 
                    RowBox[{"AbsoluteThickness", "[", "1.6`", "]"}], ",", 
                    InterpretationBox[
                    ButtonBox[
                    TooltipBox[
                    GraphicsBox[{{
                    GrayLevel[0], 
                    RectangleBox[{0, 0}]}, {
                    GrayLevel[0], 
                    RectangleBox[{1, -1}]}, {
                    RGBColor[1, 0.5, 0], 
                    RectangleBox[{0, -1}, {2, 1}]}}, DefaultBaseStyle -> 
                    "ColorSwatchGraphics", AspectRatio -> 1, Frame -> True, 
                    FrameStyle -> 
                    RGBColor[0.6666666666666666, 0.33333333333333337`, 0.], 
                    FrameTicks -> None, PlotRangePadding -> None, ImageSize -> 
                    Dynamic[{Automatic, 1.35 CurrentValue["FontCapHeight"]/
                    AbsoluteCurrentValue[Magnification]}]], 
                    StyleBox[
                    RowBox[{"RGBColor", "[", 
                    RowBox[{"1", ",", "0.5`", ",", "0"}], "]"}], NumberMarks -> 
                    False]], Appearance -> None, BaseStyle -> {}, 
                    BaselinePosition -> Baseline, DefaultBaseStyle -> {}, 
                    ButtonFunction :> With[{Typeset`box$ = EvaluationBox[]}, 
                    If[
                    Not[
                    AbsoluteCurrentValue["Deployed"]], 
                    SelectionMove[Typeset`box$, All, Expression]; 
                    FrontEnd`Private`$ColorSelectorInitialAlpha = 1; 
                    FrontEnd`Private`$ColorSelectorInitialColor = 
                    RGBColor[1, 0.5, 0]; 
                    FrontEnd`Private`$ColorSelectorUseMakeBoxes = True; 
                    MathLink`CallFrontEnd[
                    FrontEnd`AttachCell[Typeset`box$, 
                    FrontEndResource["RGBColorValueSelector"], {
                    0, {Left, Bottom}}, {Left, Top}, 
                    "ClosingActions" -> {
                    "SelectionDeparture", "ParentChanged", 
                    "EvaluatorQuit"}]]]], BaseStyle -> Inherited, Evaluator -> 
                    Automatic, Method -> "Preemptive"], 
                    RGBColor[1, 0.5, 0], Editable -> False, Selectable -> 
                    False]}], "]"}]}], "}"}], ",", 
                 RowBox[{"{", 
                   RowBox[{#, ",", #2, ",", #3, ",", #4}], "}"}], ",", 
                 RowBox[{"LegendMarkers", "\[Rule]", 
                   RowBox[{"{", 
                    RowBox[{
                    RowBox[{"{", 
                    RowBox[{"False", ",", "Automatic"}], "}"}], ",", 
                    RowBox[{"{", 
                    RowBox[{"False", ",", "Automatic"}], "}"}]}], "}"}]}], 
                 ",", 
                 RowBox[{"Joined", "\[Rule]", 
                   RowBox[{"{", 
                    RowBox[{"False", ",", "True", ",", "False", ",", "True"}],
                     "}"}]}], ",", 
                 RowBox[{"LabelStyle", "\[Rule]", 
                   RowBox[{"{", "}"}]}], ",", 
                 RowBox[{"LegendLayout", "\[Rule]", "\"Column\""}]}], 
               "]"}]& ), Editable -> True], TraditionalForm], 
          TraditionalForm]},
        "Legended",
        DisplayFunction->(GridBox[{{
            TagBox[
             ItemBox[
              PaneBox[
               TagBox[#, "SkipImageSizeLevel"], 
               Alignment -> {Center, Baseline}, BaselinePosition -> Baseline],
               DefaultBaseStyle -> "Labeled"], "SkipImageSizeLevel"], 
            ItemBox[#2, DefaultBaseStyle -> "LabeledLabel"]}}, 
          GridBoxAlignment -> {"Columns" -> {{Center}}, "Rows" -> {{Center}}},
           AutoDelete -> False, GridBoxItemSize -> Automatic, 
          BaselinePosition -> {1, 1}]& ),
        Editable->True,
        InterpretationFunction->(RowBox[{"Legended", "[", 
           RowBox[{#, ",", 
             RowBox[{"Placed", "[", 
               RowBox[{#2, ",", "After"}], "]"}]}], "]"}]& )], 
       TemplateBox[{
         GraphicsBox[{{}, {{{}, {}, {
              Hue[0.67, 0.6, 0.6], 
              Directive[
               PointSize[0.004583333333333334], 
               AbsoluteThickness[1.6], 
               RGBColor[1, 0.5, 0]], 
              LineBox[CompressedData["
1:eJxdz7vOlFUUBuClFSWFhYXFSIwxxpgBwQMe/q1yUBAdEcQjblA8IMggXMC6
hLmEfQnT0K/W7i8p9yVMbWGM0cTM8zVfnv3mzZv17M17l289GREXn4j45//v
tzt4/OiPP29s/jr476Ht+wg+ip/CT+Nn8AIfw8/h5/EL+EX8En4ZL/FxfAK/
gk/iU/hV/Bp+Hb+BT+M38Vv4bfwOPsBt34njXXIc75HjeJ8cxxlyHGfJcZwj
x3GeHMcH5Dg+JMdxgRzHRXIcH5HjuESO42NyHJ+Q41jtu+HEheNT+jhx4bhM
HycuHJ/Rx4kLxxX6OHHhuEofJy4cn9PHiQvHNfo4ceH4gj5OXDi+pI8TF46v
6OPEheNr+jhx4fiGPk5cOL6ljxMXjuv0ceLC8R19nLhw9H0vcMMdJx648MRx
g33ccMeJBy48cdxkHzfcceKBC08c37OPG+448cCFJ44f2McNd5x44MITxy32
ccMdJx648MTxI/u44Y4TD1x44viJfdxwx4kHLjxx/Mw+brjjxAMXnjh+YR83
3HHigQtPHLfZxw13nHjgwhPHr+zjhjtOPHDhieMO+7jhjhMPXHjiuMs+brjj
xAMXnjh+Yx833HHigQtPHPfYxw13nHjgwhPHet9H8QIvccMr3PEaJ97ggbe4
8CGeeIfjPvfjBV7ihle44zVOvMEDb3HhQzzxDsfv3I8XeIkbXuGO1zjxBg+8
xYUP8cQ7HA+4Hy/wEje8wh2vceINHniLCx/iiXc4HnI/XuAlbniFO17jxBs8
8PZ//w2+CGOb
               "]]}, {
              Hue[0.9060679774997897, 0.6, 0.6], 
              Directive[
               PointSize[0.004583333333333334], 
               AbsoluteThickness[1.6], 
               RGBColor[1, 0, 0]], 
              LineBox[CompressedData["
1:eJxF13tcjGkbB/BRIRSxIglDLIq2JSLih1JSms5HNdU0U02HOaHNoRFKOY2i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               "]]}, {
              Hue[0.1421359549995791, 0.6, 0.6], 
              Directive[
               PointSize[0.004583333333333334], 
               AbsoluteThickness[1.6], 
               RGBColor[0, 0, 1]], 
              LineBox[CompressedData["
1:eJw9l3lcjWkfxk/KIEWZMk28ORnTWCqJKIpLCy3a9/102vezlGTJmV5MxlJJ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               "]]}, {
              Hue[0.37820393249936934`, 0.6, 0.6], 
              Directive[
               PointSize[0.004583333333333334], 
               AbsoluteThickness[1.6], 
               RGBColor[1, 0, 1]], 
              LineBox[CompressedData["
1:eJw1lnlcjdkfx6+JpGUkqUS5SBQlRYnSR4sWlW6bdve2791NRGiRXSVKst0m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               "]]}, {
              Hue[0.6142719099991583, 0.6, 0.6], 
              Directive[
               PointSize[0.004583333333333334], 
               AbsoluteThickness[1.6], 
               Dashing[{0, Small}], 
               RGBColor[0.5, 0, 0.5]], 
              LineBox[CompressedData["
1:eJw11nlcjOv/BvChhS9HSp1IOkYhZKmUUHQVlUra99JMNTXV1GwR56CxdSxp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               "]]}, {
              Hue[0.8503398874989481, 0.6, 0.6], 
              Directive[
               PointSize[0.004583333333333334], 
               AbsoluteThickness[1.6], 
               Dashing[{0, Small}], 
               RGBColor[0, 1, 0]], 
              LineBox[CompressedData["
1:eJw11ntczfcfB/Avy9ztRCwWDqJ+GEeolujdjuiy1XGJptLpfq9zS1F0tHIN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               "]]}, {
              Hue[0.08640786499873876, 0.6, 0.6], 
              Directive[
               PointSize[0.004583333333333334], 
               AbsoluteThickness[1.6], 
               Thickness[Large], 
               Dashing[{Small, Small}], 
               GrayLevel[0.5]], 
              LineBox[CompressedData["
1:eJxdzUnu1FUUBeCrI4Y1YODAQWmMMcaYQrFDhafSKKCWqGDvA2lsQMpmAXcJ
tYS3hFrCXcJ/CW8JtQRjHJjfdyc3X05OzjN3Ht+492REXHsi4t//3x0vLH+0
pU/hFT6Nn8JP4zV+Fj+Hn8cv4BfxS/hlvMFn8Cv4VXwWv4Zfx2/gN/Fb+Bx+
G7+D38Xn8QXclk4c75HjeJ8cxwfkOC6S47hEjuMyOY4r5Dg+JMfxETmOq+Q4
rpHjuE6O42NyHJ+Q4/iUHMd26YYTF47P6OPEheMGfZy4cHxOHycuHF/Qx4kL
x5f0ceLCcZM+Tlw4btHHiQvHV/Rx4sLxNX2cuHB8Qx8nLhzf0seJC8d39HHi
wvE9fZy4cPxAHycuHD/Sx4kLR196jRvuOPHAhSeO2+zjhjtOPHDhieMO+7jh
jhMPXHji+Il93HDHiQcuPHHcZR833HHigQtPHPfYxw13nHjgwhPHffZxwx0n
HrjwxPGAfdxwx4kHLjxx/Mw+brjjxAMXnjh+YR833HHigQtPHL+yjxvuOPHA
hSeO39jHDXeceODCE8dD9nHDHSceuPDE8Yh93HDHiQcuPHH8zj5uuOPEAxee
OB6zjxvuOPHAhSeO3dIrvMYb3PAWd7zDifd44AMufIInPuL4Y+kVXuMNbniL
O97hxHs88AEXPsETH3H8ufQKr/EGN7zFHe9w4j0e+IALn+CJjzj+WnqF13iD
G97ijnc48R4PfMCFT/DERxx/L73Ca7zBDW9xxzuceI8HPvzvfwBwRdEc
               
               "]]}}}, {{}, {}}}, {
          DisplayFunction -> Identity, DisplayFunction -> Identity, 
           AspectRatio -> NCache[GoldenRatio^(-1), 0.6180339887498948], 
           Axes -> {True, True}, AxesLabel -> {
             FormBox["\"Day\"", TraditionalForm], 
             FormBox["\"Epidemic\"", TraditionalForm]}, AxesOrigin -> {0, 0}, 
           DisplayFunction :> Identity, 
           Frame -> {{False, False}, {False, False}}, 
           FrameLabel -> {{None, None}, {None, None}}, 
           FrameTicks -> {{Automatic, Automatic}, {Automatic, Automatic}}, 
           GridLines -> {None, None}, GridLinesStyle -> Directive[
             GrayLevel[0.5, 0.4]], 
           Method -> {
            "OptimizePlotMarkers" -> True, "OptimizePlotMarkers" -> True, 
             "CoordinatesToolOptions" -> {"DisplayFunction" -> ({
                 Identity[
                  Part[#, 1]], 
                 Identity[
                  Part[#, 2]]}& ), "CopiedValueFunction" -> ({
                 Identity[
                  Part[#, 1]], 
                 Identity[
                  Part[#, 2]]}& )}}, PlotLabel -> 
           FormBox["\"Infection Rates, Infected, Removed\"", TraditionalForm],
            PlotRange -> {{0, 331.}, {0, 1.9102496906665376`}}, 
           PlotRangeClipping -> True, PlotRangePadding -> {{
              Scaled[0.02], 
              Scaled[0.02]}, {
              Scaled[0.02], 
              Scaled[0.05]}}, Ticks -> {Automatic, Automatic}}], 
         FormBox[
          FormBox[
           
           TemplateBox[{
            "\"Initial Infection Factor, \
\\!\\(\\*FractionBox[SubscriptBox[\\(r\\), \\(0\\)], \\(m + d\\)]\\)\"", 
             "\"Infection Factor, \
\\!\\(\\*FractionBox[\\(\\*SubscriptBox[\\(r\\), \\(t\\)] \
\\*SubscriptBox[\\(S\\), \\(t\\)]\\), \\(m + d\\)]\\)\"", 
             "\"Infection Rate, \\!\\(\\*FractionBox[SubscriptBox[\\(r\\), \
\\(t\\)], \\(m + d\\)]\\)\"", 
             "\"Infection Risk, \\!\\(\\*SubscriptBox[\\(r\\), \\(t\\)]\\)\\!\
\\(\\*SubscriptBox[\\(F\\), \\(t\\)]\\) x 1000\"", 
             "\"Infected \[Times] 100\"", "\"Removed \[Times] 100\"", 
             "\"Stability Threshold, 1\""}, "PointLegend", 
            DisplayFunction -> (FormBox[
              StyleBox[
               StyleBox[
                PaneBox[
                 TagBox[
                  GridBox[{{
                    TagBox[
                    GridBox[{{
                    GraphicsBox[{{
                    Directive[
                    EdgeForm[
                    Directive[
                    Opacity[0.3], 
                    GrayLevel[0]]], 
                    PointSize[0.5], 
                    AbsoluteThickness[1.6], 
                    RGBColor[1, 0.5, 0]], {
                    LineBox[{{0, 10}, {40, 10}}]}}, {
                    Directive[
                    EdgeForm[
                    Directive[
                    Opacity[0.3], 
                    GrayLevel[0]]], 
                    PointSize[0.5], 
                    AbsoluteThickness[1.6], 
                    RGBColor[1, 0.5, 0]], {}}}, AspectRatio -> Full, 
                    ImageSize -> {40, 10}, PlotRangePadding -> None, 
                    ImagePadding -> Automatic, 
                    BaselinePosition -> (Scaled[0.1] -> Baseline)], #}, {
                    GraphicsBox[{{
                    Directive[
                    EdgeForm[
                    Directive[
                    Opacity[0.3], 
                    GrayLevel[0]]], 
                    PointSize[0.5], 
                    AbsoluteThickness[1.6], 
                    RGBColor[1, 0, 0]], {
                    LineBox[{{0, 10}, {40, 10}}]}}, {
                    Directive[
                    EdgeForm[
                    Directive[
                    Opacity[0.3], 
                    GrayLevel[0]]], 
                    PointSize[0.5], 
                    AbsoluteThickness[1.6], 
                    RGBColor[1, 0, 0]], {}}}, AspectRatio -> Full, 
                    ImageSize -> {40, 10}, PlotRangePadding -> None, 
                    ImagePadding -> Automatic, 
                    BaselinePosition -> (Scaled[0.1] -> Baseline)], #2}, {
                    GraphicsBox[{{
                    Directive[
                    EdgeForm[
                    Directive[
                    Opacity[0.3], 
                    GrayLevel[0]]], 
                    PointSize[0.5], 
                    AbsoluteThickness[1.6], 
                    RGBColor[0, 0, 1]], {
                    LineBox[{{0, 10}, {40, 10}}]}}, {
                    Directive[
                    EdgeForm[
                    Directive[
                    Opacity[0.3], 
                    GrayLevel[0]]], 
                    PointSize[0.5], 
                    AbsoluteThickness[1.6], 
                    RGBColor[0, 0, 1]], {}}}, AspectRatio -> Full, 
                    ImageSize -> {40, 10}, PlotRangePadding -> None, 
                    ImagePadding -> Automatic, 
                    BaselinePosition -> (Scaled[0.1] -> Baseline)], #3}, {
                    GraphicsBox[{{
                    Directive[
                    EdgeForm[
                    Directive[
                    Opacity[0.3], 
                    GrayLevel[0]]], 
                    PointSize[0.5], 
                    AbsoluteThickness[1.6], 
                    RGBColor[1, 0, 1]], {
                    LineBox[{{0, 10}, {40, 10}}]}}, {
                    Directive[
                    EdgeForm[
                    Directive[
                    Opacity[0.3], 
                    GrayLevel[0]]], 
                    PointSize[0.5], 
                    AbsoluteThickness[1.6], 
                    RGBColor[1, 0, 1]], {}}}, AspectRatio -> Full, 
                    ImageSize -> {40, 10}, PlotRangePadding -> None, 
                    ImagePadding -> Automatic, 
                    BaselinePosition -> (Scaled[0.1] -> Baseline)], #4}, {
                    GraphicsBox[{{
                    Directive[
                    EdgeForm[
                    Directive[
                    Opacity[0.3], 
                    GrayLevel[0]]], 
                    PointSize[0.5], 
                    AbsoluteThickness[1.6], 
                    Dashing[{0, Small}], 
                    RGBColor[0.5, 0, 0.5]], {
                    LineBox[{{0, 10}, {40, 10}}]}}, {
                    Directive[
                    EdgeForm[
                    Directive[
                    Opacity[0.3], 
                    GrayLevel[0]]], 
                    PointSize[0.5], 
                    AbsoluteThickness[1.6], 
                    Dashing[{0, Small}], 
                    RGBColor[0.5, 0, 0.5]], {}}}, AspectRatio -> Full, 
                    ImageSize -> {40, 10}, PlotRangePadding -> None, 
                    ImagePadding -> Automatic, 
                    BaselinePosition -> (Scaled[0.1] -> Baseline)], #5}, {
                    GraphicsBox[{{
                    Directive[
                    EdgeForm[
                    Directive[
                    Opacity[0.3], 
                    GrayLevel[0]]], 
                    PointSize[0.5], 
                    AbsoluteThickness[1.6], 
                    Dashing[{0, Small}], 
                    RGBColor[0, 1, 0]], {
                    LineBox[{{0, 10}, {40, 10}}]}}, {
                    Directive[
                    EdgeForm[
                    Directive[
                    Opacity[0.3], 
                    GrayLevel[0]]], 
                    PointSize[0.5], 
                    AbsoluteThickness[1.6], 
                    Dashing[{0, Small}], 
                    RGBColor[0, 1, 0]], {}}}, AspectRatio -> Full, 
                    ImageSize -> {40, 10}, PlotRangePadding -> None, 
                    ImagePadding -> Automatic, 
                    BaselinePosition -> (Scaled[0.1] -> Baseline)], #6}, {
                    GraphicsBox[{{
                    Directive[
                    EdgeForm[
                    Directive[
                    Opacity[0.3], 
                    GrayLevel[0]]], 
                    PointSize[0.5], 
                    AbsoluteThickness[1.6], 
                    Thickness[Large], 
                    Dashing[{Small, Small}], 
                    GrayLevel[0.5]], {
                    LineBox[{{0, 10}, {40, 10}}]}}, {
                    Directive[
                    EdgeForm[
                    Directive[
                    Opacity[0.3], 
                    GrayLevel[0]]], 
                    PointSize[0.5], 
                    AbsoluteThickness[1.6], 
                    Thickness[Large], 
                    Dashing[{Small, Small}], 
                    GrayLevel[0.5]], {}}}, AspectRatio -> Full, 
                    ImageSize -> {40, 10}, PlotRangePadding -> None, 
                    ImagePadding -> Automatic, 
                    BaselinePosition -> (Scaled[0.1] -> Baseline)], #7}}, 
                    GridBoxAlignment -> {
                    "Columns" -> {Center, Left}, "Rows" -> {{Baseline}}}, 
                    AutoDelete -> False, 
                    GridBoxDividers -> {
                    "Columns" -> {{False}}, "Rows" -> {{False}}}, 
                    GridBoxItemSize -> {
                    "Columns" -> {{All}}, "Rows" -> {{All}}}, 
                    GridBoxSpacings -> {
                    "Columns" -> {{0.5}}, "Rows" -> {{0.8}}}], "Grid"]}}, 
                   GridBoxAlignment -> {
                    "Columns" -> {{Left}}, "Rows" -> {{Top}}}, AutoDelete -> 
                   False, GridBoxItemSize -> {
                    "Columns" -> {{Automatic}}, "Rows" -> {{Automatic}}}, 
                   GridBoxSpacings -> {"Columns" -> {{1}}, "Rows" -> {{0}}}], 
                  "Grid"], Alignment -> Left, AppearanceElements -> None, 
                 ImageMargins -> {{5, 5}, {5, 5}}, ImageSizeAction -> 
                 "ResizeToFit"], LineIndent -> 0, StripOnInput -> False], {
               FontFamily -> "Arial"}, Background -> Automatic, StripOnInput -> 
               False], TraditionalForm]& ), 
            InterpretationFunction :> (RowBox[{"PointLegend", "[", 
               RowBox[{
                 RowBox[{"{", 
                   RowBox[{
                    RowBox[{"Directive", "[", 
                    RowBox[{
                    RowBox[{"PointSize", "[", "0.004583333333333334`", "]"}], 
                    ",", 
                    RowBox[{"AbsoluteThickness", "[", "1.6`", "]"}], ",", 
                    InterpretationBox[
                    ButtonBox[
                    TooltipBox[
                    GraphicsBox[{{
                    GrayLevel[0], 
                    RectangleBox[{0, 0}]}, {
                    GrayLevel[0], 
                    RectangleBox[{1, -1}]}, {
                    RGBColor[1, 0.5, 0], 
                    RectangleBox[{0, -1}, {2, 1}]}}, DefaultBaseStyle -> 
                    "ColorSwatchGraphics", AspectRatio -> 1, Frame -> True, 
                    FrameStyle -> 
                    RGBColor[0.6666666666666666, 0.33333333333333337`, 0.], 
                    FrameTicks -> None, PlotRangePadding -> None, ImageSize -> 
                    Dynamic[{Automatic, 1.35 CurrentValue["FontCapHeight"]/
                    AbsoluteCurrentValue[Magnification]}]], 
                    StyleBox[
                    RowBox[{"RGBColor", "[", 
                    RowBox[{"1", ",", "0.5`", ",", "0"}], "]"}], NumberMarks -> 
                    False]], Appearance -> None, BaseStyle -> {}, 
                    BaselinePosition -> Baseline, DefaultBaseStyle -> {}, 
                    ButtonFunction :> With[{Typeset`box$ = EvaluationBox[]}, 
                    If[
                    Not[
                    AbsoluteCurrentValue["Deployed"]], 
                    SelectionMove[Typeset`box$, All, Expression]; 
                    FrontEnd`Private`$ColorSelectorInitialAlpha = 1; 
                    FrontEnd`Private`$ColorSelectorInitialColor = 
                    RGBColor[1, 0.5, 0]; 
                    FrontEnd`Private`$ColorSelectorUseMakeBoxes = True; 
                    MathLink`CallFrontEnd[
                    FrontEnd`AttachCell[Typeset`box$, 
                    FrontEndResource["RGBColorValueSelector"], {
                    0, {Left, Bottom}}, {Left, Top}, 
                    "ClosingActions" -> {
                    "SelectionDeparture", "ParentChanged", 
                    "EvaluatorQuit"}]]]], BaseStyle -> Inherited, Evaluator -> 
                    Automatic, Method -> "Preemptive"], 
                    RGBColor[1, 0.5, 0], Editable -> False, Selectable -> 
                    False]}], "]"}], ",", 
                    RowBox[{"Directive", "[", 
                    RowBox[{
                    RowBox[{"PointSize", "[", "0.004583333333333334`", "]"}], 
                    ",", 
                    RowBox[{"AbsoluteThickness", "[", "1.6`", "]"}], ",", 
                    InterpretationBox[
                    ButtonBox[
                    TooltipBox[
                    GraphicsBox[{{
                    GrayLevel[0], 
                    RectangleBox[{0, 0}]}, {
                    GrayLevel[0], 
                    RectangleBox[{1, -1}]}, {
                    RGBColor[1, 0, 0], 
                    RectangleBox[{0, -1}, {2, 1}]}}, DefaultBaseStyle -> 
                    "ColorSwatchGraphics", AspectRatio -> 1, Frame -> True, 
                    FrameStyle -> RGBColor[0.6666666666666666, 0., 0.], 
                    FrameTicks -> None, PlotRangePadding -> None, ImageSize -> 
                    Dynamic[{Automatic, 1.35 CurrentValue["FontCapHeight"]/
                    AbsoluteCurrentValue[Magnification]}]], 
                    StyleBox[
                    RowBox[{"RGBColor", "[", 
                    RowBox[{"1", ",", "0", ",", "0"}], "]"}], NumberMarks -> 
                    False]], Appearance -> None, BaseStyle -> {}, 
                    BaselinePosition -> Baseline, DefaultBaseStyle -> {}, 
                    ButtonFunction :> With[{Typeset`box$ = EvaluationBox[]}, 
                    If[
                    Not[
                    AbsoluteCurrentValue["Deployed"]], 
                    SelectionMove[Typeset`box$, All, Expression]; 
                    FrontEnd`Private`$ColorSelectorInitialAlpha = 1; 
                    FrontEnd`Private`$ColorSelectorInitialColor = 
                    RGBColor[1, 0, 0]; 
                    FrontEnd`Private`$ColorSelectorUseMakeBoxes = True; 
                    MathLink`CallFrontEnd[
                    FrontEnd`AttachCell[Typeset`box$, 
                    FrontEndResource["RGBColorValueSelector"], {
                    0, {Left, Bottom}}, {Left, Top}, 
                    "ClosingActions" -> {
                    "SelectionDeparture", "ParentChanged", 
                    "EvaluatorQuit"}]]]], BaseStyle -> Inherited, Evaluator -> 
                    Automatic, Method -> "Preemptive"], 
                    RGBColor[1, 0, 0], Editable -> False, Selectable -> 
                    False]}], "]"}], ",", 
                    RowBox[{"Directive", "[", 
                    RowBox[{
                    RowBox[{"PointSize", "[", "0.004583333333333334`", "]"}], 
                    ",", 
                    RowBox[{"AbsoluteThickness", "[", "1.6`", "]"}], ",", 
                    InterpretationBox[
                    ButtonBox[
                    TooltipBox[
                    GraphicsBox[{{
                    GrayLevel[0], 
                    RectangleBox[{0, 0}]}, {
                    GrayLevel[0], 
                    RectangleBox[{1, -1}]}, {
                    RGBColor[0, 0, 1], 
                    RectangleBox[{0, -1}, {2, 1}]}}, DefaultBaseStyle -> 
                    "ColorSwatchGraphics", AspectRatio -> 1, Frame -> True, 
                    FrameStyle -> RGBColor[0., 0., 0.6666666666666666], 
                    FrameTicks -> None, PlotRangePadding -> None, ImageSize -> 
                    Dynamic[{Automatic, 1.35 CurrentValue["FontCapHeight"]/
                    AbsoluteCurrentValue[Magnification]}]], 
                    StyleBox[
                    RowBox[{"RGBColor", "[", 
                    RowBox[{"0", ",", "0", ",", "1"}], "]"}], NumberMarks -> 
                    False]], Appearance -> None, BaseStyle -> {}, 
                    BaselinePosition -> Baseline, DefaultBaseStyle -> {}, 
                    ButtonFunction :> With[{Typeset`box$ = EvaluationBox[]}, 
                    If[
                    Not[
                    AbsoluteCurrentValue["Deployed"]], 
                    SelectionMove[Typeset`box$, All, Expression]; 
                    FrontEnd`Private`$ColorSelectorInitialAlpha = 1; 
                    FrontEnd`Private`$ColorSelectorInitialColor = 
                    RGBColor[0, 0, 1]; 
                    FrontEnd`Private`$ColorSelectorUseMakeBoxes = True; 
                    MathLink`CallFrontEnd[
                    FrontEnd`AttachCell[Typeset`box$, 
                    FrontEndResource["RGBColorValueSelector"], {
                    0, {Left, Bottom}}, {Left, Top}, 
                    "ClosingActions" -> {
                    "SelectionDeparture", "ParentChanged", 
                    "EvaluatorQuit"}]]]], BaseStyle -> Inherited, Evaluator -> 
                    Automatic, Method -> "Preemptive"], 
                    RGBColor[0, 0, 1], Editable -> False, Selectable -> 
                    False]}], "]"}], ",", 
                    RowBox[{"Directive", "[", 
                    RowBox[{
                    RowBox[{"PointSize", "[", "0.004583333333333334`", "]"}], 
                    ",", 
                    RowBox[{"AbsoluteThickness", "[", "1.6`", "]"}], ",", 
                    InterpretationBox[
                    ButtonBox[
                    TooltipBox[
                    GraphicsBox[{{
                    GrayLevel[0], 
                    RectangleBox[{0, 0}]}, {
                    GrayLevel[0], 
                    RectangleBox[{1, -1}]}, {
                    RGBColor[1, 0, 1], 
                    RectangleBox[{0, -1}, {2, 1}]}}, DefaultBaseStyle -> 
                    "ColorSwatchGraphics", AspectRatio -> 1, Frame -> True, 
                    FrameStyle -> 
                    RGBColor[0.6666666666666666, 0., 0.6666666666666666], 
                    FrameTicks -> None, PlotRangePadding -> None, ImageSize -> 
                    Dynamic[{Automatic, 1.35 CurrentValue["FontCapHeight"]/
                    AbsoluteCurrentValue[Magnification]}]], 
                    StyleBox[
                    RowBox[{"RGBColor", "[", 
                    RowBox[{"1", ",", "0", ",", "1"}], "]"}], NumberMarks -> 
                    False]], Appearance -> None, BaseStyle -> {}, 
                    BaselinePosition -> Baseline, DefaultBaseStyle -> {}, 
                    ButtonFunction :> With[{Typeset`box$ = EvaluationBox[]}, 
                    If[
                    Not[
                    AbsoluteCurrentValue["Deployed"]], 
                    SelectionMove[Typeset`box$, All, Expression]; 
                    FrontEnd`Private`$ColorSelectorInitialAlpha = 1; 
                    FrontEnd`Private`$ColorSelectorInitialColor = 
                    RGBColor[1, 0, 1]; 
                    FrontEnd`Private`$ColorSelectorUseMakeBoxes = True; 
                    MathLink`CallFrontEnd[
                    FrontEnd`AttachCell[Typeset`box$, 
                    FrontEndResource["RGBColorValueSelector"], {
                    0, {Left, Bottom}}, {Left, Top}, 
                    "ClosingActions" -> {
                    "SelectionDeparture", "ParentChanged", 
                    "EvaluatorQuit"}]]]], BaseStyle -> Inherited, Evaluator -> 
                    Automatic, Method -> "Preemptive"], 
                    RGBColor[1, 0, 1], Editable -> False, Selectable -> 
                    False]}], "]"}], ",", 
                    RowBox[{"Directive", "[", 
                    RowBox[{
                    RowBox[{"PointSize", "[", "0.004583333333333334`", "]"}], 
                    ",", 
                    RowBox[{"AbsoluteThickness", "[", "1.6`", "]"}], ",", 
                    RowBox[{"Dashing", "[", 
                    RowBox[{"{", 
                    RowBox[{"0", ",", "Small"}], "}"}], "]"}], ",", 
                    InterpretationBox[
                    ButtonBox[
                    TooltipBox[
                    GraphicsBox[{{
                    GrayLevel[0], 
                    RectangleBox[{0, 0}]}, {
                    GrayLevel[0], 
                    RectangleBox[{1, -1}]}, {
                    RGBColor[0.5, 0, 0.5], 
                    RectangleBox[{0, -1}, {2, 1}]}}, DefaultBaseStyle -> 
                    "ColorSwatchGraphics", AspectRatio -> 1, Frame -> True, 
                    FrameStyle -> 
                    RGBColor[0.33333333333333337`, 0., 0.33333333333333337`], 
                    FrameTicks -> None, PlotRangePadding -> None, ImageSize -> 
                    Dynamic[{Automatic, 1.35 CurrentValue["FontCapHeight"]/
                    AbsoluteCurrentValue[Magnification]}]], 
                    StyleBox[
                    RowBox[{"RGBColor", "[", 
                    RowBox[{"0.5`", ",", "0", ",", "0.5`"}], "]"}], 
                    NumberMarks -> False]], Appearance -> None, 
                    BaseStyle -> {}, BaselinePosition -> Baseline, 
                    DefaultBaseStyle -> {}, ButtonFunction :> 
                    With[{Typeset`box$ = EvaluationBox[]}, 
                    If[
                    Not[
                    AbsoluteCurrentValue["Deployed"]], 
                    SelectionMove[Typeset`box$, All, Expression]; 
                    FrontEnd`Private`$ColorSelectorInitialAlpha = 1; 
                    FrontEnd`Private`$ColorSelectorInitialColor = 
                    RGBColor[0.5, 0, 0.5]; 
                    FrontEnd`Private`$ColorSelectorUseMakeBoxes = True; 
                    MathLink`CallFrontEnd[
                    FrontEnd`AttachCell[Typeset`box$, 
                    FrontEndResource["RGBColorValueSelector"], {
                    0, {Left, Bottom}}, {Left, Top}, 
                    "ClosingActions" -> {
                    "SelectionDeparture", "ParentChanged", 
                    "EvaluatorQuit"}]]]], BaseStyle -> Inherited, Evaluator -> 
                    Automatic, Method -> "Preemptive"], 
                    RGBColor[0.5, 0, 0.5], Editable -> False, Selectable -> 
                    False]}], "]"}], ",", 
                    RowBox[{"Directive", "[", 
                    RowBox[{
                    RowBox[{"PointSize", "[", "0.004583333333333334`", "]"}], 
                    ",", 
                    RowBox[{"AbsoluteThickness", "[", "1.6`", "]"}], ",", 
                    RowBox[{"Dashing", "[", 
                    RowBox[{"{", 
                    RowBox[{"0", ",", "Small"}], "}"}], "]"}], ",", 
                    InterpretationBox[
                    ButtonBox[
                    TooltipBox[
                    GraphicsBox[{{
                    GrayLevel[0], 
                    RectangleBox[{0, 0}]}, {
                    GrayLevel[0], 
                    RectangleBox[{1, -1}]}, {
                    RGBColor[0, 1, 0], 
                    RectangleBox[{0, -1}, {2, 1}]}}, DefaultBaseStyle -> 
                    "ColorSwatchGraphics", AspectRatio -> 1, Frame -> True, 
                    FrameStyle -> RGBColor[0., 0.6666666666666666, 0.], 
                    FrameTicks -> None, PlotRangePadding -> None, ImageSize -> 
                    Dynamic[{Automatic, 1.35 CurrentValue["FontCapHeight"]/
                    AbsoluteCurrentValue[Magnification]}]], 
                    StyleBox[
                    RowBox[{"RGBColor", "[", 
                    RowBox[{"0", ",", "1", ",", "0"}], "]"}], NumberMarks -> 
                    False]], Appearance -> None, BaseStyle -> {}, 
                    BaselinePosition -> Baseline, DefaultBaseStyle -> {}, 
                    ButtonFunction :> With[{Typeset`box$ = EvaluationBox[]}, 
                    If[
                    Not[
                    AbsoluteCurrentValue["Deployed"]], 
                    SelectionMove[Typeset`box$, All, Expression]; 
                    FrontEnd`Private`$ColorSelectorInitialAlpha = 1; 
                    FrontEnd`Private`$ColorSelectorInitialColor = 
                    RGBColor[0, 1, 0]; 
                    FrontEnd`Private`$ColorSelectorUseMakeBoxes = True; 
                    MathLink`CallFrontEnd[
                    FrontEnd`AttachCell[Typeset`box$, 
                    FrontEndResource["RGBColorValueSelector"], {
                    0, {Left, Bottom}}, {Left, Top}, 
                    "ClosingActions" -> {
                    "SelectionDeparture", "ParentChanged", 
                    "EvaluatorQuit"}]]]], BaseStyle -> Inherited, Evaluator -> 
                    Automatic, Method -> "Preemptive"], 
                    RGBColor[0, 1, 0], Editable -> False, Selectable -> 
                    False]}], "]"}], ",", 
                    RowBox[{"Directive", "[", 
                    RowBox[{
                    RowBox[{"PointSize", "[", "0.004583333333333334`", "]"}], 
                    ",", 
                    RowBox[{"AbsoluteThickness", "[", "1.6`", "]"}], ",", 
                    RowBox[{"Thickness", "[", "Large", "]"}], ",", 
                    RowBox[{"Dashing", "[", 
                    RowBox[{"{", 
                    RowBox[{"Small", ",", "Small"}], "}"}], "]"}], ",", 
                    InterpretationBox[
                    ButtonBox[
                    TooltipBox[
                    GraphicsBox[{{
                    GrayLevel[0], 
                    RectangleBox[{0, 0}]}, {
                    GrayLevel[0], 
                    RectangleBox[{1, -1}]}, {
                    GrayLevel[0.5], 
                    RectangleBox[{0, -1}, {2, 1}]}}, DefaultBaseStyle -> 
                    "ColorSwatchGraphics", AspectRatio -> 1, Frame -> True, 
                    FrameStyle -> GrayLevel[0.33333333333333337`], FrameTicks -> 
                    None, PlotRangePadding -> None, ImageSize -> 
                    Dynamic[{Automatic, 1.35 CurrentValue["FontCapHeight"]/
                    AbsoluteCurrentValue[Magnification]}]], 
                    StyleBox[
                    RowBox[{"GrayLevel", "[", "0.5`", "]"}], NumberMarks -> 
                    False]], Appearance -> None, BaseStyle -> {}, 
                    BaselinePosition -> Baseline, DefaultBaseStyle -> {}, 
                    ButtonFunction :> With[{Typeset`box$ = EvaluationBox[]}, 
                    If[
                    Not[
                    AbsoluteCurrentValue["Deployed"]], 
                    SelectionMove[Typeset`box$, All, Expression]; 
                    FrontEnd`Private`$ColorSelectorInitialAlpha = 1; 
                    FrontEnd`Private`$ColorSelectorInitialColor = 
                    GrayLevel[0.5]; 
                    FrontEnd`Private`$ColorSelectorUseMakeBoxes = True; 
                    MathLink`CallFrontEnd[
                    FrontEnd`AttachCell[Typeset`box$, 
                    FrontEndResource["GrayLevelColorValueSelector"], {
                    0, {Left, Bottom}}, {Left, Top}, 
                    "ClosingActions" -> {
                    "SelectionDeparture", "ParentChanged", 
                    "EvaluatorQuit"}]]]], BaseStyle -> Inherited, Evaluator -> 
                    Automatic, Method -> "Preemptive"], 
                    GrayLevel[0.5], Editable -> False, Selectable -> False]}],
                     "]"}]}], "}"}], ",", 
                 RowBox[{"{", 
                   
                   RowBox[{#, ",", #2, ",", #3, ",", #4, ",", #5, ",", #6, 
                    ",", #7}], "}"}], ",", 
                 RowBox[{"LegendMarkers", "\[Rule]", 
                   RowBox[{"{", 
                    RowBox[{
                    RowBox[{"{", 
                    RowBox[{"False", ",", "Automatic"}], "}"}], ",", 
                    RowBox[{"{", 
                    RowBox[{"False", ",", "Automatic"}], "}"}], ",", 
                    RowBox[{"{", 
                    RowBox[{"False", ",", "Automatic"}], "}"}], ",", 
                    RowBox[{"{", 
                    RowBox[{"False", ",", "Automatic"}], "}"}], ",", 
                    RowBox[{"{", 
                    RowBox[{"False", ",", "Automatic"}], "}"}], ",", 
                    RowBox[{"{", 
                    RowBox[{"False", ",", "Automatic"}], "}"}], ",", 
                    RowBox[{"{", 
                    RowBox[{"False", ",", "Automatic"}], "}"}]}], "}"}]}], 
                 ",", 
                 RowBox[{"Joined", "\[Rule]", 
                   RowBox[{"{", 
                    
                    RowBox[{
                    "True", ",", "True", ",", "True", ",", "True", ",", 
                    "True", ",", "True", ",", "True"}], "}"}]}], ",", 
                 RowBox[{"LabelStyle", "\[Rule]", 
                   RowBox[{"{", "}"}]}], ",", 
                 RowBox[{"LegendLayout", "\[Rule]", "\"Column\""}]}], 
               "]"}]& ), Editable -> True], TraditionalForm], 
          TraditionalForm]},
        "Legended",
        DisplayFunction->(GridBox[{{
            TagBox[
             ItemBox[
              PaneBox[
               TagBox[#, "SkipImageSizeLevel"], 
               Alignment -> {Center, Baseline}, BaselinePosition -> Baseline],
               DefaultBaseStyle -> "Labeled"], "SkipImageSizeLevel"], 
            ItemBox[#2, DefaultBaseStyle -> "LabeledLabel"]}}, 
          GridBoxAlignment -> {"Columns" -> {{Center}}, "Rows" -> {{Center}}},
           AutoDelete -> False, GridBoxItemSize -> Automatic, 
          BaselinePosition -> {1, 1}]& ),
        Editable->True,
        InterpretationFunction->(RowBox[{"Legended", "[", 
           RowBox[{#, ",", 
             RowBox[{"Placed", "[", 
               RowBox[{#2, ",", "After"}], "]"}]}], "]"}]& )]}
     },
     AutoDelete->False,
     GridBoxItemSize->{"Columns" -> {{Automatic}}, "Rows" -> {{Automatic}}}],
    "Grid"], ",", 
   TagBox[GridBox[{
      {
       TagBox[
        TagBox[GridBox[{
           {"\<\"Russia\"\>"},
           {"\<\"2019-12-31 to 2020-11-25\"\>"},
           {
            TemplateBox[{", ", "\", \"", 
              RowBox[{
                FractionBox[
                 InterpretationBox[
                  StyleBox["\"1\"", ShowStringCharacters -> False], 1, 
                  Editable -> False], 
                 RowBox[{"d", "+", "m"}]], "\[Rule]", 
                InterpretationBox[
                 StyleBox["\"15.565\"", ShowStringCharacters -> False], 
                 15.565267641653586`, AutoDelete -> True]}], 
              RowBox[{
                FractionBox["d", 
                 RowBox[{"d", "+", "m"}]], "\[Rule]", 
                InterpretationBox[
                 StyleBox["\"0.001\"", ShowStringCharacters -> False], 
                 0.001040973176930594, AutoDelete -> True]}], 
              RowBox[{
                FractionBox[
                 RowBox[{"r", "[", 
                   InterpretationBox[
                    StyleBox["\"0\"", ShowStringCharacters -> False], 0, 
                    Editable -> False], "]"}], 
                 RowBox[{"d", "+", "m"}]], "\[Rule]", 
                InterpretationBox[
                 StyleBox["\"2.165\"", ShowStringCharacters -> False], 
                 2.165047405370476, AutoDelete -> True]}], 
              RowBox[{
                RowBox[{
                  InterpretationBox[
                   StyleBox["\"1\"", ShowStringCharacters -> False], 1, 
                   Editable -> False], "-", 
                  FractionBox[
                   RowBox[{"d", "+", "m"}], 
                   RowBox[{"r", "[", 
                    InterpretationBox[
                    StyleBox["\"0\"", ShowStringCharacters -> False], 0, 
                    Editable -> False], "]"}]]}], "\[Rule]", 
                InterpretationBox[
                 StyleBox["\"0.538\"", ShowStringCharacters -> False], 
                 0.5381163490834127, AutoDelete -> True]}], 
              RowBox[{"b", "\[Rule]", 
                InterpretationBox[
                 StyleBox["\"0.050\"", ShowStringCharacters -> False], 
                 0.05000044745399511, AutoDelete -> True]}], 
              RowBox[{"population", "\[Rule]", 
                InterpretationBox[
                 StyleBox["\"145872260\"", ShowStringCharacters -> False], 
                 145872260, Editable -> False]}], 
              RowBox[{"popweight", "\[Rule]", 
                InterpretationBox[
                 StyleBox["\"0.019\"", ShowStringCharacters -> False], 
                 0.01901794147604433, AutoDelete -> True]}], 
              RowBox[{"totinfections", "\[Rule]", 
                InterpretationBox[
                 StyleBox[
                  RowBox[{"\"2.163\"", "\[Times]", 
                    SuperscriptBox["10", "\"6\""]}], ShowStringCharacters -> 
                  False], 2.162503*^6, AutoDelete -> True]}], 
              RowBox[{"infweight", "\[Rule]", 
                InterpretationBox[
                 StyleBox["\"0.036\"", ShowStringCharacters -> False], 
                 0.036114018737880844`, AutoDelete -> True]}]},
             "RowWithSeparators"]},
           {
            TemplateBox[{", ", "\", \"", 
              RowBox[{"k", "\[Rule]", 
                FractionBox[
                 InterpretationBox[
                  StyleBox["\"1\"", ShowStringCharacters -> False], 1, 
                  Editable -> False], 
                 InterpretationBox[
                  StyleBox["\"10\"", ShowStringCharacters -> False], 10, 
                  Editable -> False]]}], 
              RowBox[{"\[Gamma]", "\[Rule]", 
                InterpretationBox[
                 StyleBox["\"1000\"", ShowStringCharacters -> False], 1000, 
                 Editable -> False]}], 
              RowBox[{"addedconstraints", "\[Rule]", 
                RowBox[{"{", 
                  RowBox[{
                    InterpretationBox[
                    StyleBox["\"1\"", ShowStringCharacters -> False], 1, 
                    Editable -> False], "\[GreaterEqual]", "b", 
                    "\[GreaterEqual]", 
                    InterpretationBox[
                    StyleBox["\"0.050\"", ShowStringCharacters -> False], 
                    0.05, AutoDelete -> True]}], "}"}]}], 
              RowBox[{"supportwidth", "\[Rule]", 
                InterpretationBox[
                 StyleBox["\"3\"", ShowStringCharacters -> False], 3, 
                 Editable -> False]}], 
              RowBox[{"M", "\[Rule]", 
                InterpretationBox[
                 StyleBox["\"3\"", ShowStringCharacters -> False], 3, 
                 Editable -> False]}]},
             "RowWithSeparators"]},
           {"\<\"\"\>"}
          },
          DefaultBaseStyle->"Column",
          GridBoxAlignment->{"Columns" -> {{Center}}},
          
          GridBoxItemSize->{
           "Columns" -> {{Automatic}}, "Rows" -> {{Automatic}}}],
         "Column"],
        NumberForm[#, {12, 3}]& ], "\[SpanFromLeft]"},
      {
       TemplateBox[{
         GraphicsBox[{{}, 
           GraphicsComplexBox[CompressedData["
1:eJzsvXlcTe/6/7+RlCEJIaUkCaHIlOhqoEFpnqfdsNvN7SFRyBYyU2RIUqYG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            "], {{{}, {}, {}, {
               Hue[0.9060679774997897, 0.6, 0.6], 
               Directive[
                PointSize[0.004583333333333334], 
                AbsoluteThickness[1.6], 
                RGBColor[1, 0, 0]], 
               LineBox[CompressedData["
1:eJwlz3ecz3UcwPHvGRnRsioaWiiJVEKSreyzN8fZ7uyzzzjz7qxDO6PsdmaU
kVFWZZWMrkNKoTSIlOfn4Y/n9/V5fH6P3+fz/hSPS4xNiImiqI9PPerTgIY0
ojFNiKUpzWhOC1rSita0oS3taE8HOtKJzsTRha7E043u9KAnvegdc32OvoSh
EulHfwYwkEEMZghJDGUYwxnBSEYxmmTGMJZxjCeFCUxkEpOZwlRSSSOdaUxn
BjOZRQazmcNcXuQlXuYVXuU1XucN5jGfBSzkTd5iEYtZwlKWsZwVvM07vMt7
vM8HfMhH4e25omilrmI1a1jLOj5mPRv4hE/ZyCY2s4XPwpudsTW8Wbfpdnbw
OV+wk13sZg97+ZKv+Jp97OcABznEN3zLYb7jCEc5xnG+D291X6b+EN5qnaUn
OMkpfuQ0P/EzZ/iFXznLOc7zG79zgT/4k7/4m4tc4h8uc4V/uRre5c7/9H+i
bFEUQzayk4Oc3EAucpOHvNzIYf/Np/m5iZvJtHeLZumtehsFKEghClOE27mD
OylKMe7ibu7hXopzH/fzAA/yEFecXUKvakktxcM8QmkepQyPUZZyPB5mzh1F
5cO8+oQ+yVNU4Okwn/2KWonKPEMVnqUqz1GN6tSgJrWoTR3q8jwvUI/6NKAh
jWhME2JpSjOa04KWtKI1bWhLO9rTgY50ojNxdAmzmLdrmEHjtRvd6UFPetGb
PvQlgUT60Z8BDGRQmMEZg8PdOkSTGMowhjMi3O23kRqvo8JdOjrcock6Jtxh
PTacrePC2To+nKUpOiGcZT1Rk3WSTmYKU0mxlxr2NE3TSbWeptOZwUxmkWE/
Q2cz13qOXgNxr7YH
                "]]}, {}, {
               Hue[0.37820393249936934`, 0.6, 0.6], 
               Directive[
                PointSize[0.004583333333333334], 
                AbsoluteThickness[1.6], 
                RGBColor[1, 0.5, 0]], 
               LineBox[CompressedData["
1:eJwV1HeYyHUcwPHf7eMO54zjzDOLhpZKRYt2SSoaKmmoUCntIdKyGlJaoiVK
S0PRFEmlpJScfZzjnHGc3evzx8v78/0+9zzn+X0/zxX1HdRjYEqSJBP8sywt
SYpZzgpWsorVrGEtJaxjPaVsoIyNbKKczVSwha1sYzuV7GAnVexiN3vYyz72
c4AkPUlSSCWNdDLIJItsqlGdHHKpQU1qkUdt8qlDXepRnwIa0JBCGtGYJjSl
Gc0pogUtaUVr2tCWgziYdrTnEA7lMA6nA0dwJEdxNMfQkWM5juPpxAmcyEl0
pgsncwqnchqnMzYjSbrqc9pNz2C8+Uw9i7M5h3M5j/O5gEl+pru+oRdqDy7i
XeeeOk0v1ku4lF587K63XsblXMGV9OEqruYa+nIt/biO67mBG+nPTdzMLQxg
IIO4lQV+x226UG/XP3Sw3sGdLHEeonex1Hy33sMK8716H6vN9+s6fUAf5CHK
nB/WoTzCFudhOpxHqXQeoY/xOE+w192T+hQjGcVoxpCW6fvr02Sbn9Fn4y3I
dR6nefq85ut4fYEC84s6gULzS/oyr/Aqr8WOuZ+or8eOmSfp5Hgv3ozdcveW
vs07sVvOU+L9mBrvx3uxU+7f1+mxU+YP9EM+iveMXXL3ic7gU7o5f6afx96Y
v4i90Zn6ZeyJ+SvtqbNiL3R27IR+rd/wLd/FLrj7Xn+IXTDP0R+ZGzvgPC92
QH+Kt9f5+jODzQv0F37lt9iHeFv3v8dOxJuaF+mfLOYv/maE+yX6T7yf+d/Y
E/6LN3NeFu+lxTpOl8fuxLuYV+qq2B/WsJaJ7ktil+L7m9drKRuY4lwW31s3
xjfWTVoe39e8WStiz9jKNma63x67xizzDt1JFbvYzRz3e2L3mGfep/s5QGIf
U1joPlXTWGRO1wwyySKbpe6raXWKzTmaSw1qUosS93lam1Jzvtah3FxXK7Se
1qfSXKANqDI31EIa0ZgmJFn+XmqqNtPmFMX/x7mFtiTH3Epb04a2/A/9DNbU

                "]]}, {}, {}, {}, {}, {}, {}, {}, {}, {}, {}, {
               Directive[
                RGBColor[1, 0, 0], 
                Opacity[0.2]], 
               LineBox[{1, 1804}], 
               LineBox[{332, 1805}], 
               LineBox[{333, 1806}], 
               LineBox[{334, 1807}], 
               LineBox[{335, 1808}], 
               LineBox[{336, 1809}], 
               LineBox[{337, 1810}], 
               LineBox[{338, 1811}], 
               LineBox[{339, 1812}], 
               LineBox[{340, 1813}], 
               LineBox[{341, 1814}], 
               LineBox[{342, 1815}], 
               LineBox[{343, 1816}], 
               LineBox[{344, 1817}], 
               LineBox[{345, 1818}], 
               LineBox[{346, 1819}], 
               LineBox[{347, 1820}], 
               LineBox[{348, 1821}], 
               LineBox[{349, 1822}], 
               LineBox[{350, 1823}], 
               LineBox[{351, 1824}], 
               LineBox[{352, 1825}], 
               LineBox[{353, 1826}], 
               LineBox[{354, 1827}], 
               LineBox[{355, 1828}], 
               LineBox[{356, 1829}], 
               LineBox[{357, 1830}], 
               LineBox[{358, 1831}], 
               LineBox[{359, 1832}], 
               LineBox[{360, 1833}], 
               LineBox[{361, 1834}], 
               LineBox[{362, 1835}], 
               LineBox[{363, 1836}], 
               LineBox[{364, 1837}], 
               LineBox[{365, 1838}], 
               LineBox[{366, 1839}], 
               LineBox[{367, 1840}], 
               LineBox[{368, 1841}], 
               LineBox[{369, 1842}], 
               LineBox[{370, 1843}], 
               LineBox[{371, 1844}], 
               LineBox[{372, 1845}], 
               LineBox[{373, 1846}], 
               LineBox[{374, 1847}], 
               LineBox[{375, 1848}], 
               LineBox[{376, 1849}], 
               LineBox[{377, 1850}], 
               LineBox[{378, 1851}], 
               LineBox[{379, 1852}], 
               LineBox[{380, 1853}], 
               LineBox[{381, 1854}], 
               LineBox[{382, 1855}], 
               LineBox[{383, 1856}], 
               LineBox[{384, 1857}], 
               LineBox[{385, 1858}], 
               LineBox[{386, 1859}], 
               LineBox[{387, 1860}], 
               LineBox[{388, 1861}], 
               LineBox[{389, 1862}], 
               LineBox[{390, 1863}], 
               LineBox[{391, 1864}], 
               LineBox[{392, 1865}], 
               LineBox[{393, 1866}], 
               LineBox[{394, 1867}], 
               LineBox[{395, 1868}], 
               LineBox[{396, 1869}], 
               LineBox[{397, 1870}], 
               LineBox[{398, 1871}], 
               LineBox[{399, 1872}], 
               LineBox[{400, 1873}], 
               LineBox[{401, 1874}], 
               LineBox[{402, 1875}], 
               LineBox[{403, 1876}], 
               LineBox[{404, 1877}], 
               LineBox[{405, 1878}], 
               LineBox[{406, 1879}], 
               LineBox[{407, 1880}], 
               LineBox[{408, 1881}], 
               LineBox[{409, 1882}], 
               LineBox[{410, 1883}], 
               LineBox[{411, 1884}], 
               LineBox[{412, 1885}], 
               LineBox[{413, 1886}], 
               LineBox[{414, 1887}], 
               LineBox[{415, 1888}], 
               LineBox[{416, 1889}], 
               LineBox[{417, 1890}], 
               LineBox[{418, 1891}], 
               LineBox[{419, 1892}], 
               LineBox[{420, 1893}], 
               LineBox[{421, 1894}], 
               LineBox[{422, 1895}], 
               LineBox[{423, 1896}], 
               LineBox[{424, 1897}], 
               LineBox[{425, 1898}], 
               LineBox[{426, 1899}], 
               LineBox[{427, 1900}], 
               LineBox[{428, 1901}], 
               LineBox[{429, 1902}], 
               LineBox[{430, 1903}], 
               LineBox[{431, 1904}], 
               LineBox[{432, 1905}], 
               LineBox[{433, 1906}], 
               LineBox[{434, 1907}], 
               LineBox[{435, 1908}], 
               LineBox[{452, 1929}], 
               LineBox[{480, 1961}], 
               LineBox[{481, 1962}], 
               LineBox[{510, 1995}], 
               LineBox[{511, 1996}], 
               LineBox[{512, 1997}], 
               LineBox[{513, 1998}], 
               LineBox[{514, 1999}], 
               LineBox[{515, 2000}], 
               LineBox[{516, 2001}], 
               LineBox[{517, 2002}], 
               LineBox[{518, 2003}], 
               LineBox[{519, 2004}], 
               LineBox[{520, 2005}], 
               LineBox[{521, 2006}], 
               LineBox[{522, 2007}], 
               LineBox[{523, 2008}], 
               LineBox[{528, 2017}], 
               LineBox[{551, 2044}], 
               LineBox[{563, 2060}], 
               LineBox[{569, 2070}], 
               LineBox[{570, 2071}], 
               LineBox[{571, 2072}], 
               LineBox[{572, 2073}], 
               LineBox[{573, 2074}], 
               LineBox[{574, 2075}], 
               LineBox[{575, 2076}], 
               LineBox[{576, 2077}], 
               LineBox[{577, 2078}], 
               LineBox[{578, 2079}], 
               LineBox[{579, 2080}], 
               LineBox[{580, 2081}], 
               LineBox[{581, 2082}], 
               LineBox[{582, 2083}], 
               LineBox[{583, 2084}], 
               LineBox[{584, 2085}], 
               LineBox[{585, 2086}], 
               LineBox[{586, 2087}], 
               LineBox[{587, 2088}], 
               LineBox[{588, 2089}], 
               LineBox[{589, 2090}], 
               LineBox[{590, 2091}], 
               LineBox[{591, 2092}], 
               LineBox[{592, 2093}], 
               LineBox[{593, 2094}], 
               LineBox[{594, 2095}], 
               LineBox[{595, 2096}], 
               LineBox[{596, 2097}], 
               LineBox[{597, 2098}], 
               LineBox[{598, 2099}], 
               LineBox[{599, 2100}], 
               LineBox[{600, 2101}], 
               LineBox[{601, 2102}], 
               LineBox[{602, 2103}], 
               LineBox[{603, 2104}], 
               LineBox[{604, 2105}], 
               LineBox[{605, 2106}], 
               LineBox[{606, 2107}], 
               LineBox[{607, 2108}], 
               LineBox[{608, 2109}], 
               LineBox[{609, 2110}], 
               LineBox[{610, 2111}], 
               LineBox[{611, 2112}], 
               LineBox[{613, 2118}], 
               LineBox[{614, 2119}], 
               LineBox[{615, 2120}], 
               LineBox[{616, 2121}], 
               LineBox[{617, 2122}], 
               LineBox[{618, 2123}], 
               LineBox[{619, 2124}], 
               LineBox[{620, 2125}], 
               LineBox[{621, 2126}], 
               LineBox[{622, 2127}], 
               LineBox[{623, 2128}], 
               LineBox[{624, 2129}], 
               LineBox[{625, 2130}], 
               LineBox[{626, 2131}], 
               LineBox[{627, 2132}], 
               LineBox[{628, 2133}], 
               LineBox[{630, 2139}], 
               LineBox[{631, 2140}], 
               LineBox[{632, 2141}], 
               LineBox[{633, 2142}], 
               LineBox[{634, 2143}], 
               LineBox[{635, 2144}], 
               LineBox[{637, 2150}], 
               LineBox[{639, 2156}], 
               LineBox[{640, 2157}], 
               LineBox[{642, 2163}], 
               LineBox[{644, 2169}], 
               LineBox[{645, 2170}], 
               LineBox[{647, 2176}], 
               LineBox[{648, 2177}], 
               LineBox[{649, 2178}], 
               LineBox[{650, 2179}], 
               LineBox[{652, 2185}], 
               LineBox[{653, 2186}], 
               LineBox[{659, 2196}], 
               LineBox[{660, 2197}]}, {
               Directive[
                RGBColor[1, 0, 0], 
                Opacity[0.2]], 
               LineBox[{106, 1911}], 
               LineBox[{107, 1912}], 
               LineBox[{108, 1913}], 
               LineBox[{109, 1914}], 
               LineBox[{110, 1915}], 
               LineBox[{111, 1916}], 
               LineBox[{112, 1917}], 
               LineBox[{113, 1918}], 
               LineBox[{114, 1919}], 
               LineBox[{115, 1920}], 
               LineBox[{116, 1921}], 
               LineBox[{117, 1922}], 
               LineBox[{118, 1923}], 
               LineBox[{119, 1924}], 
               LineBox[{120, 1925}], 
               LineBox[{121, 1926}], 
               LineBox[{123, 1932}], 
               LineBox[{124, 1933}], 
               LineBox[{125, 1934}], 
               LineBox[{126, 1935}], 
               LineBox[{127, 1936}], 
               LineBox[{128, 1937}], 
               LineBox[{129, 1938}], 
               LineBox[{130, 1939}], 
               LineBox[{131, 1940}], 
               LineBox[{132, 1941}], 
               LineBox[{133, 1942}], 
               LineBox[{134, 1943}], 
               LineBox[{135, 1944}], 
               LineBox[{136, 1945}], 
               LineBox[{137, 1946}], 
               LineBox[{138, 1947}], 
               LineBox[{139, 1948}], 
               LineBox[{140, 1949}], 
               LineBox[{141, 1950}], 
               LineBox[{142, 1951}], 
               LineBox[{143, 1952}], 
               LineBox[{144, 1953}], 
               LineBox[{145, 1954}], 
               LineBox[{146, 1955}], 
               LineBox[{147, 1956}], 
               LineBox[{148, 1957}], 
               LineBox[{149, 1958}], 
               LineBox[{152, 1965}], 
               LineBox[{153, 1966}], 
               LineBox[{154, 1967}], 
               LineBox[{155, 1968}], 
               LineBox[{156, 1969}], 
               LineBox[{157, 1970}], 
               LineBox[{158, 1971}], 
               LineBox[{159, 1972}], 
               LineBox[{160, 1973}], 
               LineBox[{161, 1974}], 
               LineBox[{162, 1975}], 
               LineBox[{163, 1976}], 
               LineBox[{164, 1977}], 
               LineBox[{165, 1978}], 
               LineBox[{166, 1979}], 
               LineBox[{167, 1980}], 
               LineBox[{168, 1981}], 
               LineBox[{169, 1982}], 
               LineBox[{170, 1983}], 
               LineBox[{171, 1984}], 
               LineBox[{172, 1985}], 
               LineBox[{173, 1986}], 
               LineBox[{174, 1987}], 
               LineBox[{175, 1988}], 
               LineBox[{176, 1989}], 
               LineBox[{177, 1990}], 
               LineBox[{178, 1991}], 
               LineBox[{179, 1992}], 
               LineBox[{194, 2011}], 
               LineBox[{195, 2012}], 
               LineBox[{196, 2013}], 
               LineBox[{197, 2014}], 
               LineBox[{199, 2020}], 
               LineBox[{200, 2021}], 
               LineBox[{201, 2022}], 
               LineBox[{202, 2023}], 
               LineBox[{203, 2024}], 
               LineBox[{204, 2025}], 
               LineBox[{205, 2026}], 
               LineBox[{206, 2027}], 
               LineBox[{207, 2028}], 
               LineBox[{208, 2029}], 
               LineBox[{209, 2030}], 
               LineBox[{210, 2031}], 
               LineBox[{211, 2032}], 
               LineBox[{212, 2033}], 
               LineBox[{213, 2034}], 
               LineBox[{214, 2035}], 
               LineBox[{215, 2036}], 
               LineBox[{216, 2037}], 
               LineBox[{217, 2038}], 
               LineBox[{218, 2039}], 
               LineBox[{219, 2040}], 
               LineBox[{220, 2041}], 
               LineBox[{222, 2047}], 
               LineBox[{223, 2048}], 
               LineBox[{224, 2049}], 
               LineBox[{225, 2050}], 
               LineBox[{226, 2051}], 
               LineBox[{227, 2052}], 
               LineBox[{228, 2053}], 
               LineBox[{229, 2054}], 
               LineBox[{230, 2055}], 
               LineBox[{231, 2056}], 
               LineBox[{232, 2057}], 
               LineBox[{234, 2063}], 
               LineBox[{235, 2064}], 
               LineBox[{236, 2065}], 
               LineBox[{237, 2066}], 
               LineBox[{238, 2067}], 
               LineBox[{282, 2115}], 
               LineBox[{299, 2136}], 
               LineBox[{306, 2147}], 
               LineBox[{308, 2153}], 
               LineBox[{311, 2160}], 
               LineBox[{313, 2166}], 
               LineBox[{316, 2173}], 
               LineBox[{321, 2182}], 
               LineBox[{324, 2189}], 
               LineBox[{325, 2190}], 
               LineBox[{326, 2191}], 
               LineBox[{327, 2192}], 
               
               LineBox[{328, 
                2193}]}, {}, {}, {}, {}, {}, {}, {}, {}, {}, {}, {}, {}, {
               Directive[
                RGBColor[1, 0.5, 0], 
                Opacity[0.2]], 
               LineBox[{662, 1320}], 
               LineBox[{990, 1321}], 
               LineBox[{991, 1322}], 
               LineBox[{992, 1323}], 
               LineBox[{993, 1324}], 
               LineBox[{994, 1325}], 
               LineBox[{995, 1326}], 
               LineBox[{996, 1327}], 
               LineBox[{997, 1328}], 
               LineBox[{998, 1329}], 
               LineBox[{999, 1330}], 
               LineBox[{1000, 1331}], 
               LineBox[{1001, 1332}], 
               LineBox[{1002, 1333}], 
               LineBox[{1003, 1334}], 
               LineBox[{1004, 1335}], 
               LineBox[{1005, 1336}], 
               LineBox[{1006, 1337}], 
               LineBox[{1007, 1338}], 
               LineBox[{1008, 1339}], 
               LineBox[{1009, 1340}], 
               LineBox[{1010, 1341}], 
               LineBox[{1011, 1342}], 
               LineBox[{1012, 1343}], 
               LineBox[{1013, 1344}], 
               LineBox[{1014, 1345}], 
               LineBox[{1015, 1346}], 
               LineBox[{1016, 1347}], 
               LineBox[{1017, 1348}], 
               LineBox[{1018, 1349}], 
               LineBox[{1019, 1350}], 
               LineBox[{1020, 1351}], 
               LineBox[{1021, 1352}], 
               LineBox[{1022, 1353}], 
               LineBox[{1023, 1354}], 
               LineBox[{1024, 1355}], 
               LineBox[{1025, 1356}], 
               LineBox[{1026, 1357}], 
               LineBox[{1027, 1358}], 
               LineBox[{1028, 1359}], 
               LineBox[{1029, 1360}], 
               LineBox[{1030, 1361}], 
               LineBox[{1031, 1362}], 
               LineBox[{1032, 1363}], 
               LineBox[{1033, 1364}], 
               LineBox[{1034, 1365}], 
               LineBox[{1035, 1366}], 
               LineBox[{1036, 1367}], 
               LineBox[{1037, 1368}], 
               LineBox[{1038, 1369}], 
               LineBox[{1039, 1370}], 
               LineBox[{1040, 1371}], 
               LineBox[{1041, 1372}], 
               LineBox[{1042, 1373}], 
               LineBox[{1043, 1374}], 
               LineBox[{1044, 1375}], 
               LineBox[{1045, 1376}], 
               LineBox[{1046, 1377}], 
               LineBox[{1047, 1378}], 
               LineBox[{1048, 1379}], 
               LineBox[{1049, 1380}], 
               LineBox[{1050, 1381}], 
               LineBox[{1051, 1382}], 
               LineBox[{1052, 1383}], 
               LineBox[{1053, 1384}], 
               LineBox[{1054, 1385}], 
               LineBox[{1055, 1386}], 
               LineBox[{1056, 1387}], 
               LineBox[{1057, 1388}], 
               LineBox[{1058, 1389}], 
               LineBox[{1059, 1390}], 
               LineBox[{1060, 1391}], 
               LineBox[{1061, 1392}], 
               LineBox[{1062, 1393}], 
               LineBox[{1063, 1394}], 
               LineBox[{1064, 1395}], 
               LineBox[{1065, 1396}], 
               LineBox[{1066, 1397}], 
               LineBox[{1067, 1398}], 
               LineBox[{1068, 1399}], 
               LineBox[{1069, 1400}], 
               LineBox[{1070, 1401}], 
               LineBox[{1071, 1402}], 
               LineBox[{1072, 1403}], 
               LineBox[{1073, 1404}], 
               LineBox[{1074, 1405}], 
               LineBox[{1075, 1406}], 
               LineBox[{1076, 1407}], 
               LineBox[{1077, 1408}], 
               LineBox[{1078, 1409}], 
               LineBox[{1079, 1410}], 
               LineBox[{1080, 1411}], 
               LineBox[{1081, 1412}], 
               LineBox[{1082, 1413}], 
               LineBox[{1083, 1414}], 
               LineBox[{1084, 1415}], 
               LineBox[{1085, 1416}], 
               LineBox[{1086, 1417}], 
               LineBox[{1087, 1418}], 
               LineBox[{1088, 1419}], 
               LineBox[{1089, 1420}], 
               LineBox[{1090, 1421}], 
               LineBox[{1091, 1422}], 
               LineBox[{1092, 1423}], 
               LineBox[{1094, 1429}], 
               LineBox[{1095, 1430}], 
               LineBox[{1104, 1443}], 
               LineBox[{1108, 1451}], 
               LineBox[{1113, 1460}], 
               LineBox[{1114, 1461}], 
               LineBox[{1115, 1462}], 
               LineBox[{1116, 1463}], 
               LineBox[{1117, 1464}], 
               LineBox[{1118, 1465}], 
               LineBox[{1119, 1466}], 
               LineBox[{1120, 1467}], 
               LineBox[{1121, 1468}], 
               LineBox[{1122, 1469}], 
               LineBox[{1123, 1470}], 
               LineBox[{1124, 1471}], 
               LineBox[{1125, 1472}], 
               LineBox[{1126, 1473}], 
               LineBox[{1127, 1474}], 
               LineBox[{1128, 1475}], 
               LineBox[{1129, 1476}], 
               LineBox[{1130, 1477}], 
               LineBox[{1131, 1478}], 
               LineBox[{1132, 1479}], 
               LineBox[{1133, 1480}], 
               LineBox[{1134, 1481}], 
               LineBox[{1135, 1482}], 
               LineBox[{1136, 1483}], 
               LineBox[{1138, 1489}], 
               LineBox[{1142, 1497}], 
               LineBox[{1143, 1498}], 
               LineBox[{1146, 1505}], 
               LineBox[{1147, 1506}], 
               LineBox[{1149, 1512}], 
               LineBox[{1150, 1513}], 
               LineBox[{1151, 1514}], 
               LineBox[{1155, 1522}], 
               LineBox[{1156, 1523}], 
               LineBox[{1157, 1524}], 
               LineBox[{1162, 1533}], 
               LineBox[{1163, 1534}], 
               LineBox[{1164, 1535}], 
               LineBox[{1165, 1536}], 
               LineBox[{1166, 1537}], 
               LineBox[{1167, 1538}], 
               LineBox[{1170, 1545}], 
               LineBox[{1171, 1546}], 
               LineBox[{1172, 1547}], 
               LineBox[{1174, 1553}], 
               LineBox[{1177, 1560}], 
               LineBox[{1178, 1561}], 
               LineBox[{1184, 1571}], 
               LineBox[{1185, 1572}], 
               LineBox[{1190, 1581}], 
               LineBox[{1191, 1582}], 
               LineBox[{1192, 1583}], 
               LineBox[{1198, 1593}], 
               LineBox[{1199, 1594}], 
               LineBox[{1204, 1603}], 
               LineBox[{1205, 1604}], 
               LineBox[{1206, 1605}], 
               LineBox[{1209, 1612}], 
               LineBox[{1212, 1619}], 
               LineBox[{1214, 1625}], 
               LineBox[{1219, 1634}], 
               LineBox[{1220, 1635}], 
               LineBox[{1224, 1643}], 
               LineBox[{1226, 1649}], 
               LineBox[{1227, 1650}], 
               LineBox[{1233, 1660}], 
               LineBox[{1234, 1661}], 
               LineBox[{1240, 1671}], 
               LineBox[{1241, 1672}], 
               LineBox[{1245, 1680}], 
               LineBox[{1247, 1686}], 
               LineBox[{1248, 1687}], 
               LineBox[{1254, 1697}], 
               LineBox[{1255, 1698}], 
               LineBox[{1259, 1706}], 
               LineBox[{1261, 1712}], 
               LineBox[{1262, 1713}], 
               LineBox[{1268, 1723}], 
               LineBox[{1269, 1724}], 
               LineBox[{1275, 1734}], 
               LineBox[{1276, 1735}], 
               LineBox[{1282, 1745}], 
               LineBox[{1283, 1746}], 
               LineBox[{1289, 1756}], 
               LineBox[{1290, 1757}], 
               LineBox[{1296, 1767}], 
               LineBox[{1297, 1768}], 
               LineBox[{1300, 1775}], 
               LineBox[{1303, 1782}], 
               LineBox[{1304, 1783}], 
               LineBox[{1310, 1793}], 
               LineBox[{1314, 1801}], 
               LineBox[{1315, 1802}]}, {
               Directive[
                RGBColor[1, 0.5, 0], 
                Opacity[0.2]], 
               LineBox[{766, 1426}], 
               LineBox[{769, 1433}], 
               LineBox[{770, 1434}], 
               LineBox[{771, 1435}], 
               LineBox[{772, 1436}], 
               LineBox[{773, 1437}], 
               LineBox[{774, 1438}], 
               LineBox[{775, 1439}], 
               LineBox[{776, 1440}], 
               LineBox[{778, 1446}], 
               LineBox[{779, 1447}], 
               LineBox[{780, 1448}], 
               LineBox[{782, 1454}], 
               LineBox[{783, 1455}], 
               LineBox[{784, 1456}], 
               LineBox[{785, 1457}], 
               LineBox[{810, 1486}], 
               LineBox[{812, 1492}], 
               LineBox[{813, 1493}], 
               LineBox[{814, 1494}], 
               LineBox[{817, 1501}], 
               LineBox[{818, 1502}], 
               LineBox[{821, 1509}], 
               LineBox[{825, 1517}], 
               LineBox[{826, 1518}], 
               LineBox[{827, 1519}], 
               LineBox[{831, 1527}], 
               LineBox[{832, 1528}], 
               LineBox[{833, 1529}], 
               LineBox[{834, 1530}], 
               LineBox[{841, 1541}], 
               LineBox[{842, 1542}], 
               LineBox[{846, 1550}], 
               LineBox[{848, 1556}], 
               LineBox[{849, 1557}], 
               LineBox[{852, 1564}], 
               LineBox[{853, 1565}], 
               LineBox[{854, 1566}], 
               LineBox[{855, 1567}], 
               LineBox[{856, 1568}], 
               LineBox[{859, 1575}], 
               LineBox[{860, 1576}], 
               LineBox[{861, 1577}], 
               LineBox[{862, 1578}], 
               LineBox[{866, 1586}], 
               LineBox[{867, 1587}], 
               LineBox[{868, 1588}], 
               LineBox[{869, 1589}], 
               LineBox[{870, 1590}], 
               LineBox[{873, 1597}], 
               LineBox[{874, 1598}], 
               LineBox[{875, 1599}], 
               LineBox[{876, 1600}], 
               LineBox[{880, 1608}], 
               LineBox[{881, 1609}], 
               LineBox[{883, 1615}], 
               LineBox[{884, 1616}], 
               LineBox[{886, 1622}], 
               LineBox[{888, 1628}], 
               LineBox[{889, 1629}], 
               LineBox[{890, 1630}], 
               LineBox[{891, 1631}], 
               LineBox[{894, 1638}], 
               LineBox[{895, 1639}], 
               LineBox[{896, 1640}], 
               LineBox[{898, 1646}], 
               LineBox[{901, 1653}], 
               LineBox[{902, 1654}], 
               LineBox[{903, 1655}], 
               LineBox[{904, 1656}], 
               LineBox[{905, 1657}], 
               LineBox[{908, 1664}], 
               LineBox[{909, 1665}], 
               LineBox[{910, 1666}], 
               LineBox[{911, 1667}], 
               LineBox[{912, 1668}], 
               LineBox[{915, 1675}], 
               LineBox[{916, 1676}], 
               LineBox[{917, 1677}], 
               LineBox[{919, 1683}], 
               LineBox[{922, 1690}], 
               LineBox[{923, 1691}], 
               LineBox[{924, 1692}], 
               LineBox[{925, 1693}], 
               LineBox[{926, 1694}], 
               LineBox[{929, 1701}], 
               LineBox[{930, 1702}], 
               LineBox[{931, 1703}], 
               LineBox[{933, 1709}], 
               LineBox[{936, 1716}], 
               LineBox[{937, 1717}], 
               LineBox[{938, 1718}], 
               LineBox[{939, 1719}], 
               LineBox[{940, 1720}], 
               LineBox[{943, 1727}], 
               LineBox[{944, 1728}], 
               LineBox[{945, 1729}], 
               LineBox[{946, 1730}], 
               LineBox[{947, 1731}], 
               LineBox[{950, 1738}], 
               LineBox[{951, 1739}], 
               LineBox[{952, 1740}], 
               LineBox[{953, 1741}], 
               LineBox[{954, 1742}], 
               LineBox[{957, 1749}], 
               LineBox[{958, 1750}], 
               LineBox[{959, 1751}], 
               LineBox[{960, 1752}], 
               LineBox[{961, 1753}], 
               LineBox[{964, 1760}], 
               LineBox[{965, 1761}], 
               LineBox[{966, 1762}], 
               LineBox[{967, 1763}], 
               LineBox[{968, 1764}], 
               LineBox[{971, 1771}], 
               LineBox[{972, 1772}], 
               LineBox[{974, 1778}], 
               LineBox[{975, 1779}], 
               LineBox[{978, 1786}], 
               LineBox[{979, 1787}], 
               LineBox[{980, 1788}], 
               LineBox[{981, 1789}], 
               LineBox[{982, 1790}], 
               LineBox[{984, 1796}], 
               LineBox[{985, 1797}], 
               LineBox[{986, 1798}]}}, {{
               Directive[
                PointSize[0.004583333333333334], 
                AbsoluteThickness[1.6], 
                RGBColor[1, 0, 0]], 
               PointBox[CompressedData["
1:eJwNxGeAiAUAANDvmqe9NaSEaNOmoZB0qdDedYjWXQrtzJSRonJnncO55e6s
23s5t43j7owblXaU0R56P97rEh45PCIkCIIwRYUGQTQLWMgiFrOEGJYSyzKW
s4I4VhJPAokkkcwqUkgljdWsYS3rWE86GWSSRTY55JJHPgUUUkQxJZRSRjkb
qGAjlVRRTQ211FHPJjazha00sI3tNNJEMzvYyS5200IrbbTzBV/yFXv4mm/4
lu/4nh/4kZ/Yyz5+5hf2c4CDHOJXfuN3/uBP/uJv/uFf/uMwQYcgCOEIjuQo
juYYjiWUDhzH8ZzAiZzEyZzCqZzG6ZzBmZxFR87mHM7lPDpxPp25gAvpwkV0
pRvduZge9OQSLuUyLucKruQqetGbq7mGa7mO67mBG+lDX27iZm7hVvpxG7fT
nwEM5A4GcSeDuYsw7mYI93Av9zGUYQznfh7gQR7iYR7hUR7jcZ7gSZ7iaZ7h
WcIZwUhG8RyjGcPzvMCLvMTLRBDJK4zlVV5jHOOZwOu8wZu8xdu8w7u8x0Qm
MZkpTGUa7zOdD/iQGcxkFrP5iDl8zCfMZR6f8hmfM58oolnAQhaxmCXEsJRY
lrGcFcSxkngSSCSJZFaRQipprGYNa1nHetLJIJMssskhlzzyKaCQIoopoZQy
ytlABRuppIpqaqiljno2sZktbKWBbWynkSaa2cFOdrGbFlppo53/AU9hwuM=

                "]]}, {}, {
               Directive[
                PointSize[0.004583333333333334], 
                AbsoluteThickness[1.6], 
                RGBColor[1, 0.5, 0]], 
               PointBox[CompressedData["
1:eJwNxGeAiAUAANDvkgZKpSSV0VTd5M7dWbdw3OT2Pu7Oun1HIUopo2jviRYV
TaK9o4GivSgjo2GV0dD78V7PqqacxpAgCFIV2j4Iwggngkii6E0foomhL7HE
EU8/+jOAgQwigUSSSCaFwQxhKKkMYzhppJNBJllkM4KR5JBLHvkUUEgRxZRQ
ShnlVFDJKEZTRTU1jGEs4xjPBGqpo54GGmmimRZamcgkLucKJjOFqVzJNKZz
FVczg2u4lplcx/XMYjZzmMsN3Mg85nMTN3MLt3Ibt3MHd3IXd3MP93If9/MA
D/IQD7OAhSziER7lMR7nCRazhCd5iqdZyjKe4Vme43le4EWWs4KXWMkqXuYV
XuU1XucN3uQt3uYd3uU93ucDVrOGD/mIj/mEtaxjPZ/yGRvYyOd8wZd8xdd8
w7d8x/f8wI9sYjM/8TNb2Mo2tvMLO9jJLnbzK7/xO3+wh73sYz8H+JO/OMgh
DnOEv/mHf/mPowQdgiCEY2jDsbTlOI7nBE6kHe3pwEmcTEdO4VROoxOncwad
OZMunEVXzuYczqUb3elBT87jfC7gQi7iYnpxCZdyGaGEEU4EkUTRmz5EE0Nf
Yokjnn70ZwADGUQCiSSRTAqDGcJQUhnGcNJIJ4NMsshmBCPJIZc88imgkCKK
KaGUMsqpoJJRjKaKamoYw1jGMZ4J1FJHPQ000kQzLbTyPyjupeU=
                
                "]]}, {}}}], {{}, {}}}, {
          DisplayFunction -> Identity, DisplayFunction -> Identity, 
           AspectRatio -> NCache[GoldenRatio^(-1), 0.6180339887498948], 
           Axes -> {True, True}, AxesLabel -> {
             FormBox["\"Day\"", TraditionalForm], 
             FormBox["\"Infections, Deaths x 25\"", TraditionalForm]}, 
           AxesOrigin -> {0, 0}, DisplayFunction :> Identity, 
           Frame -> {{False, False}, {False, False}}, 
           FrameLabel -> {{None, None}, {None, None}}, 
           FrameTicks -> {{Automatic, Automatic}, {Automatic, Automatic}}, 
           GridLines -> {None, None}, GridLinesStyle -> Directive[
             GrayLevel[0.5, 0.4]], 
           Method -> {
            "OptimizePlotMarkers" -> True, "OptimizePlotMarkers" -> True, 
             "CoordinatesToolOptions" -> {"DisplayFunction" -> ({
                 Identity[
                  Part[#, 1]], 
                 Identity[
                  Part[#, 2]]}& ), "CopiedValueFunction" -> ({
                 Identity[
                  Part[#, 1]], 
                 Identity[
                  Part[#, 2]]}& )}}, PlotLabel -> 
           FormBox["\"Infections, Deaths per capita\"", TraditionalForm], 
           PlotRange -> {{0, 331.}, {0, 0.00017256879409423013`}}, 
           PlotRangeClipping -> True, PlotRangePadding -> {{
              Scaled[0.02], 
              Scaled[0.02]}, {
              Scaled[0.02], 
              Scaled[0.05]}}, Ticks -> {Automatic, Automatic}}], 
         FormBox[
          FormBox[
           
           TemplateBox[{
            "\"New Infections\"", "\"Model Reported New Infections\"", 
             "\"Deaths \[Times] 10\"", "\"Model Deaths \[Times] 10\""}, 
            "PointLegend", DisplayFunction -> (FormBox[
              StyleBox[
               StyleBox[
                PaneBox[
                 TagBox[
                  GridBox[{{
                    TagBox[
                    GridBox[{{
                    GraphicsBox[{{}, {
                    Directive[
                    EdgeForm[
                    Directive[
                    Opacity[0.3], 
                    GrayLevel[0]]], 
                    PointSize[0.5], 
                    AbsoluteThickness[1.6], 
                    RGBColor[1, 0, 0]], {
                    Directive[
                    EdgeForm[
                    Directive[
                    Opacity[0.3], 
                    GrayLevel[0]]], 
                    PointSize[0.5], 
                    AbsoluteThickness[1.6], 
                    RGBColor[1, 0, 0]], 
                    PointBox[
                    NCache[{
                    Scaled[{
                    Rational[1, 2], 
                    Rational[1, 2]}]}, {
                    Scaled[{0.5, 0.5}]}]]}}}, AspectRatio -> Full, 
                    ImageSize -> {10, 10}, PlotRangePadding -> None, 
                    ImagePadding -> Automatic, 
                    BaselinePosition -> (Scaled[0.1] -> Baseline)], #}, {
                    GraphicsBox[{{
                    Directive[
                    EdgeForm[
                    Directive[
                    Opacity[0.3], 
                    GrayLevel[0]]], 
                    PointSize[0.5], 
                    AbsoluteThickness[1.6], 
                    RGBColor[1, 0, 0]], {
                    LineBox[{{0, 10}, {20, 10}}]}}, {
                    Directive[
                    EdgeForm[
                    Directive[
                    Opacity[0.3], 
                    GrayLevel[0]]], 
                    PointSize[0.5], 
                    AbsoluteThickness[1.6], 
                    RGBColor[1, 0, 0]], {}}}, AspectRatio -> Full, 
                    ImageSize -> {20, 10}, PlotRangePadding -> None, 
                    ImagePadding -> Automatic, 
                    BaselinePosition -> (Scaled[0.1] -> Baseline)], #2}, {
                    GraphicsBox[{{}, {
                    Directive[
                    EdgeForm[
                    Directive[
                    Opacity[0.3], 
                    GrayLevel[0]]], 
                    PointSize[0.5], 
                    AbsoluteThickness[1.6], 
                    RGBColor[1, 0.5, 0]], {
                    Directive[
                    EdgeForm[
                    Directive[
                    Opacity[0.3], 
                    GrayLevel[0]]], 
                    PointSize[0.5], 
                    AbsoluteThickness[1.6], 
                    RGBColor[1, 0.5, 0]], 
                    PointBox[
                    NCache[{
                    Scaled[{
                    Rational[1, 2], 
                    Rational[1, 2]}]}, {
                    Scaled[{0.5, 0.5}]}]]}}}, AspectRatio -> Full, 
                    ImageSize -> {10, 10}, PlotRangePadding -> None, 
                    ImagePadding -> Automatic, 
                    BaselinePosition -> (Scaled[0.1] -> Baseline)], #3}, {
                    GraphicsBox[{{
                    Directive[
                    EdgeForm[
                    Directive[
                    Opacity[0.3], 
                    GrayLevel[0]]], 
                    PointSize[0.5], 
                    AbsoluteThickness[1.6], 
                    RGBColor[1, 0.5, 0]], {
                    LineBox[{{0, 10}, {20, 10}}]}}, {
                    Directive[
                    EdgeForm[
                    Directive[
                    Opacity[0.3], 
                    GrayLevel[0]]], 
                    PointSize[0.5], 
                    AbsoluteThickness[1.6], 
                    RGBColor[1, 0.5, 0]], {}}}, AspectRatio -> Full, 
                    ImageSize -> {20, 10}, PlotRangePadding -> None, 
                    ImagePadding -> Automatic, 
                    BaselinePosition -> (Scaled[0.1] -> Baseline)], #4}}, 
                    GridBoxAlignment -> {
                    "Columns" -> {Center, Left}, "Rows" -> {{Baseline}}}, 
                    AutoDelete -> False, 
                    GridBoxDividers -> {
                    "Columns" -> {{False}}, "Rows" -> {{False}}}, 
                    GridBoxItemSize -> {
                    "Columns" -> {{All}}, "Rows" -> {{All}}}, 
                    GridBoxSpacings -> {
                    "Columns" -> {{0.5}}, "Rows" -> {{0.8}}}], "Grid"]}}, 
                   GridBoxAlignment -> {
                    "Columns" -> {{Left}}, "Rows" -> {{Top}}}, AutoDelete -> 
                   False, GridBoxItemSize -> {
                    "Columns" -> {{Automatic}}, "Rows" -> {{Automatic}}}, 
                   GridBoxSpacings -> {"Columns" -> {{1}}, "Rows" -> {{0}}}], 
                  "Grid"], Alignment -> Left, AppearanceElements -> None, 
                 ImageMargins -> {{5, 5}, {5, 5}}, ImageSizeAction -> 
                 "ResizeToFit"], LineIndent -> 0, StripOnInput -> False], {
               FontFamily -> "Arial"}, Background -> Automatic, StripOnInput -> 
               False], TraditionalForm]& ), 
            InterpretationFunction :> (RowBox[{"PointLegend", "[", 
               RowBox[{
                 RowBox[{"{", 
                   RowBox[{
                    RowBox[{"Directive", "[", 
                    RowBox[{
                    RowBox[{"PointSize", "[", "0.004583333333333334`", "]"}], 
                    ",", 
                    RowBox[{"AbsoluteThickness", "[", "1.6`", "]"}], ",", 
                    InterpretationBox[
                    ButtonBox[
                    TooltipBox[
                    GraphicsBox[{{
                    GrayLevel[0], 
                    RectangleBox[{0, 0}]}, {
                    GrayLevel[0], 
                    RectangleBox[{1, -1}]}, {
                    RGBColor[1, 0, 0], 
                    RectangleBox[{0, -1}, {2, 1}]}}, DefaultBaseStyle -> 
                    "ColorSwatchGraphics", AspectRatio -> 1, Frame -> True, 
                    FrameStyle -> RGBColor[0.6666666666666666, 0., 0.], 
                    FrameTicks -> None, PlotRangePadding -> None, ImageSize -> 
                    Dynamic[{Automatic, 1.35 CurrentValue["FontCapHeight"]/
                    AbsoluteCurrentValue[Magnification]}]], 
                    StyleBox[
                    RowBox[{"RGBColor", "[", 
                    RowBox[{"1", ",", "0", ",", "0"}], "]"}], NumberMarks -> 
                    False]], Appearance -> None, BaseStyle -> {}, 
                    BaselinePosition -> Baseline, DefaultBaseStyle -> {}, 
                    ButtonFunction :> With[{Typeset`box$ = EvaluationBox[]}, 
                    If[
                    Not[
                    AbsoluteCurrentValue["Deployed"]], 
                    SelectionMove[Typeset`box$, All, Expression]; 
                    FrontEnd`Private`$ColorSelectorInitialAlpha = 1; 
                    FrontEnd`Private`$ColorSelectorInitialColor = 
                    RGBColor[1, 0, 0]; 
                    FrontEnd`Private`$ColorSelectorUseMakeBoxes = True; 
                    MathLink`CallFrontEnd[
                    FrontEnd`AttachCell[Typeset`box$, 
                    FrontEndResource["RGBColorValueSelector"], {
                    0, {Left, Bottom}}, {Left, Top}, 
                    "ClosingActions" -> {
                    "SelectionDeparture", "ParentChanged", 
                    "EvaluatorQuit"}]]]], BaseStyle -> Inherited, Evaluator -> 
                    Automatic, Method -> "Preemptive"], 
                    RGBColor[1, 0, 0], Editable -> False, Selectable -> 
                    False]}], "]"}], ",", 
                    RowBox[{"Directive", "[", 
                    RowBox[{
                    RowBox[{"PointSize", "[", "0.004583333333333334`", "]"}], 
                    ",", 
                    RowBox[{"AbsoluteThickness", "[", "1.6`", "]"}], ",", 
                    InterpretationBox[
                    ButtonBox[
                    TooltipBox[
                    GraphicsBox[{{
                    GrayLevel[0], 
                    RectangleBox[{0, 0}]}, {
                    GrayLevel[0], 
                    RectangleBox[{1, -1}]}, {
                    RGBColor[1, 0, 0], 
                    RectangleBox[{0, -1}, {2, 1}]}}, DefaultBaseStyle -> 
                    "ColorSwatchGraphics", AspectRatio -> 1, Frame -> True, 
                    FrameStyle -> RGBColor[0.6666666666666666, 0., 0.], 
                    FrameTicks -> None, PlotRangePadding -> None, ImageSize -> 
                    Dynamic[{Automatic, 1.35 CurrentValue["FontCapHeight"]/
                    AbsoluteCurrentValue[Magnification]}]], 
                    StyleBox[
                    RowBox[{"RGBColor", "[", 
                    RowBox[{"1", ",", "0", ",", "0"}], "]"}], NumberMarks -> 
                    False]], Appearance -> None, BaseStyle -> {}, 
                    BaselinePosition -> Baseline, DefaultBaseStyle -> {}, 
                    ButtonFunction :> With[{Typeset`box$ = EvaluationBox[]}, 
                    If[
                    Not[
                    AbsoluteCurrentValue["Deployed"]], 
                    SelectionMove[Typeset`box$, All, Expression]; 
                    FrontEnd`Private`$ColorSelectorInitialAlpha = 1; 
                    FrontEnd`Private`$ColorSelectorInitialColor = 
                    RGBColor[1, 0, 0]; 
                    FrontEnd`Private`$ColorSelectorUseMakeBoxes = True; 
                    MathLink`CallFrontEnd[
                    FrontEnd`AttachCell[Typeset`box$, 
                    FrontEndResource["RGBColorValueSelector"], {
                    0, {Left, Bottom}}, {Left, Top}, 
                    "ClosingActions" -> {
                    "SelectionDeparture", "ParentChanged", 
                    "EvaluatorQuit"}]]]], BaseStyle -> Inherited, Evaluator -> 
                    Automatic, Method -> "Preemptive"], 
                    RGBColor[1, 0, 0], Editable -> False, Selectable -> 
                    False]}], "]"}], ",", 
                    RowBox[{"Directive", "[", 
                    RowBox[{
                    RowBox[{"PointSize", "[", "0.004583333333333334`", "]"}], 
                    ",", 
                    RowBox[{"AbsoluteThickness", "[", "1.6`", "]"}], ",", 
                    InterpretationBox[
                    ButtonBox[
                    TooltipBox[
                    GraphicsBox[{{
                    GrayLevel[0], 
                    RectangleBox[{0, 0}]}, {
                    GrayLevel[0], 
                    RectangleBox[{1, -1}]}, {
                    RGBColor[1, 0.5, 0], 
                    RectangleBox[{0, -1}, {2, 1}]}}, DefaultBaseStyle -> 
                    "ColorSwatchGraphics", AspectRatio -> 1, Frame -> True, 
                    FrameStyle -> 
                    RGBColor[0.6666666666666666, 0.33333333333333337`, 0.], 
                    FrameTicks -> None, PlotRangePadding -> None, ImageSize -> 
                    Dynamic[{Automatic, 1.35 CurrentValue["FontCapHeight"]/
                    AbsoluteCurrentValue[Magnification]}]], 
                    StyleBox[
                    RowBox[{"RGBColor", "[", 
                    RowBox[{"1", ",", "0.5`", ",", "0"}], "]"}], NumberMarks -> 
                    False]], Appearance -> None, BaseStyle -> {}, 
                    BaselinePosition -> Baseline, DefaultBaseStyle -> {}, 
                    ButtonFunction :> With[{Typeset`box$ = EvaluationBox[]}, 
                    If[
                    Not[
                    AbsoluteCurrentValue["Deployed"]], 
                    SelectionMove[Typeset`box$, All, Expression]; 
                    FrontEnd`Private`$ColorSelectorInitialAlpha = 1; 
                    FrontEnd`Private`$ColorSelectorInitialColor = 
                    RGBColor[1, 0.5, 0]; 
                    FrontEnd`Private`$ColorSelectorUseMakeBoxes = True; 
                    MathLink`CallFrontEnd[
                    FrontEnd`AttachCell[Typeset`box$, 
                    FrontEndResource["RGBColorValueSelector"], {
                    0, {Left, Bottom}}, {Left, Top}, 
                    "ClosingActions" -> {
                    "SelectionDeparture", "ParentChanged", 
                    "EvaluatorQuit"}]]]], BaseStyle -> Inherited, Evaluator -> 
                    Automatic, Method -> "Preemptive"], 
                    RGBColor[1, 0.5, 0], Editable -> False, Selectable -> 
                    False]}], "]"}], ",", 
                    RowBox[{"Directive", "[", 
                    RowBox[{
                    RowBox[{"PointSize", "[", "0.004583333333333334`", "]"}], 
                    ",", 
                    RowBox[{"AbsoluteThickness", "[", "1.6`", "]"}], ",", 
                    InterpretationBox[
                    ButtonBox[
                    TooltipBox[
                    GraphicsBox[{{
                    GrayLevel[0], 
                    RectangleBox[{0, 0}]}, {
                    GrayLevel[0], 
                    RectangleBox[{1, -1}]}, {
                    RGBColor[1, 0.5, 0], 
                    RectangleBox[{0, -1}, {2, 1}]}}, DefaultBaseStyle -> 
                    "ColorSwatchGraphics", AspectRatio -> 1, Frame -> True, 
                    FrameStyle -> 
                    RGBColor[0.6666666666666666, 0.33333333333333337`, 0.], 
                    FrameTicks -> None, PlotRangePadding -> None, ImageSize -> 
                    Dynamic[{Automatic, 1.35 CurrentValue["FontCapHeight"]/
                    AbsoluteCurrentValue[Magnification]}]], 
                    StyleBox[
                    RowBox[{"RGBColor", "[", 
                    RowBox[{"1", ",", "0.5`", ",", "0"}], "]"}], NumberMarks -> 
                    False]], Appearance -> None, BaseStyle -> {}, 
                    BaselinePosition -> Baseline, DefaultBaseStyle -> {}, 
                    ButtonFunction :> With[{Typeset`box$ = EvaluationBox[]}, 
                    If[
                    Not[
                    AbsoluteCurrentValue["Deployed"]], 
                    SelectionMove[Typeset`box$, All, Expression]; 
                    FrontEnd`Private`$ColorSelectorInitialAlpha = 1; 
                    FrontEnd`Private`$ColorSelectorInitialColor = 
                    RGBColor[1, 0.5, 0]; 
                    FrontEnd`Private`$ColorSelectorUseMakeBoxes = True; 
                    MathLink`CallFrontEnd[
                    FrontEnd`AttachCell[Typeset`box$, 
                    FrontEndResource["RGBColorValueSelector"], {
                    0, {Left, Bottom}}, {Left, Top}, 
                    "ClosingActions" -> {
                    "SelectionDeparture", "ParentChanged", 
                    "EvaluatorQuit"}]]]], BaseStyle -> Inherited, Evaluator -> 
                    Automatic, Method -> "Preemptive"], 
                    RGBColor[1, 0.5, 0], Editable -> False, Selectable -> 
                    False]}], "]"}]}], "}"}], ",", 
                 RowBox[{"{", 
                   RowBox[{#, ",", #2, ",", #3, ",", #4}], "}"}], ",", 
                 RowBox[{"LegendMarkers", "\[Rule]", 
                   RowBox[{"{", 
                    RowBox[{
                    RowBox[{"{", 
                    RowBox[{"False", ",", "Automatic"}], "}"}], ",", 
                    RowBox[{"{", 
                    RowBox[{"False", ",", "Automatic"}], "}"}]}], "}"}]}], 
                 ",", 
                 RowBox[{"Joined", "\[Rule]", 
                   RowBox[{"{", 
                    RowBox[{"False", ",", "True", ",", "False", ",", "True"}],
                     "}"}]}], ",", 
                 RowBox[{"LabelStyle", "\[Rule]", 
                   RowBox[{"{", "}"}]}], ",", 
                 RowBox[{"LegendLayout", "\[Rule]", "\"Column\""}]}], 
               "]"}]& ), Editable -> True], TraditionalForm], 
          TraditionalForm]},
        "Legended",
        DisplayFunction->(GridBox[{{
            TagBox[
             ItemBox[
              PaneBox[
               TagBox[#, "SkipImageSizeLevel"], 
               Alignment -> {Center, Baseline}, BaselinePosition -> Baseline],
               DefaultBaseStyle -> "Labeled"], "SkipImageSizeLevel"], 
            ItemBox[#2, DefaultBaseStyle -> "LabeledLabel"]}}, 
          GridBoxAlignment -> {"Columns" -> {{Center}}, "Rows" -> {{Center}}},
           AutoDelete -> False, GridBoxItemSize -> Automatic, 
          BaselinePosition -> {1, 1}]& ),
        Editable->True,
        InterpretationFunction->(RowBox[{"Legended", "[", 
           RowBox[{#, ",", 
             RowBox[{"Placed", "[", 
               RowBox[{#2, ",", "After"}], "]"}]}], "]"}]& )], 
       TemplateBox[{
         GraphicsBox[{{}, {{{}, {}, {
              Hue[0.67, 0.6, 0.6], 
              Directive[
               PointSize[0.004583333333333334], 
               AbsoluteThickness[1.6], 
               RGBColor[1, 0.5, 0]], 
              LineBox[CompressedData["
1:eJxdz0uulFUUBeCNoUGThg0bNApijDHGFIJvkSMCykMtru8HcERRfAAFOoA9
hBrCGUINYYeO3du0eYZQQzBGE1Pf3/nznZWVlX3yzsODu09FxLUjEf/8//12
5//868ntowdH2n8Pbd/H8HH8NH4Gn8ALfAo/i5/Dz+MX8Iv4JbzEp/HL+Aw+
i1/Br+LX8Ov4Dfwmfgu/jc/hd/B53PadON4lx3GBHMd75DgukuO4RI7jMjmO
98lxfECO4wo5jqvkOK6R47hOjuNDchwfkeP4mBzHat8NJy4cN+jjxIXjgD5O
XDg+oY8TF45P6ePEheMz+jhx4ficPk5cOL6gjxMXji/p48SF4yv6OHHh+Jo+
Tlw4vqGPExeOb+njxIXjJn2cuHDcoo8TF47b9HHiwtH3vcANd5x44MITx3fs
44Y7Tjxw4YnjDvu44Y4TD1x44viefdxwx4kHLjxx/MA+brjjxAMXnjjuso8b
7jjxwIUnjh/Zxw13nHjgwhPHT+zjhjtOPHDhieMe+7jhjhMPXHji+Jl93HDH
iQcuPHH8wj5uuOPEAxeeOH5lHzfcceKBC08cv7GPG+448cCFJ4777OOGO048
cOGJ4wH7uOGOEw9ceOJ4yD5uuOPEAxeeONb7Po4XeIkbXuGO1zjxBg+8xYUP
8cQ7HI+4Hy/wEje8wh2vceINHniLCx/iiXc4HnM/XuAlbniFO17jxBs88BYX
PsQT73D8zv14gZe44RXueI0Tb/DAW1z4EE+8w/EH9+MFXuKGV7jjNU68wQNv
//ffOQybAQ==
               "]]}, {
              Hue[0.9060679774997897, 0.6, 0.6], 
              Directive[
               PointSize[0.004583333333333334], 
               AbsoluteThickness[1.6], 
               RGBColor[1, 0, 0]], 
              LineBox[CompressedData["
1:eJxF1nlczdn/B/AboogyzUgUV7aEpkWLUr3aS6TSvt7bvneXRmW9vmUtvhGi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               "]]}, {
              Hue[0.1421359549995791, 0.6, 0.6], 
              Directive[
               PointSize[0.004583333333333334], 
               AbsoluteThickness[1.6], 
               RGBColor[0, 0, 1]], 
              LineBox[CompressedData["
1:eJxF1nlczPkfB/BBRW0UWtS2drSFEiXd50uUFDXdh46pZppmpmOuRIlBaLNr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               "]]}, {
              Hue[0.37820393249936934`, 0.6, 0.6], 
              Directive[
               PointSize[0.004583333333333334], 
               AbsoluteThickness[1.6], 
               RGBColor[1, 0, 1]], 
              LineBox[CompressedData["
1:eJw11nlczPkfB/ApSeUoYVm7MjlCSuUInS8itjvdJabpmJmmY46EKJNVSqGt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               "]]}, {
              Hue[0.6142719099991583, 0.6, 0.6], 
              Directive[
               PointSize[0.004583333333333334], 
               AbsoluteThickness[1.6], 
               Dashing[{0, Small}], 
               RGBColor[0.5, 0, 0.5]], 
              LineBox[CompressedData["
1:eJw91XlYjG3/BvApIWslxYsykkSWohCps5KUSftempppamqq2SREE/HY0iIh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               "]]}, {
              Hue[0.8503398874989481, 0.6, 0.6], 
              Directive[
               PointSize[0.004583333333333334], 
               AbsoluteThickness[1.6], 
               Dashing[{0, Small}], 
               RGBColor[0, 1, 0]], 
              LineBox[CompressedData["
1:eJw11nlcjXkfxvGbUjQmFZGEIyQJSVqY4QohUqFdy2nvtJ5Nm3DbkiylJMPI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               "]]}, {
              Hue[0.08640786499873876, 0.6, 0.6], 
              Directive[
               PointSize[0.004583333333333334], 
               AbsoluteThickness[1.6], 
               Thickness[Large], 
               Dashing[{Small, Small}], 
               GrayLevel[0.5]], 
              LineBox[CompressedData["
1:eJxdzUnu1FUUBeCrI4Y1YODAQWmMMcaYQrFDhafSKKCWqGDvA2lsQMpmAXcJ
tYS3hFrCXcJ/CW8JtQRjHJjfdyc3X05OzjN3Ht+492REXHsi4t//3x0vLH+0
pU/hFT6Nn8JP4zV+Fj+Hn8cv4BfxS/hlvMFn8Cv4VXwWv4Zfx2/gN/Fb+Bx+
G7+D38Xn8QXclk4c75HjeJ8cxwfkOC6S47hEjuMyOY4r5Dg+JMfxETmOq+Q4
rpHjuE6O42NyHJ+Q4/iUHMd26YYTF47P6OPEheMGfZy4cHxOHycuHF/Qx4kL
x5f0ceLCcZM+Tlw4btHHiQvHV/Rx4sLxNX2cuHB8Qx8nLhzf0seJC8d39HHi
wvE9fZy4cPxAHycuHD/Sx4kLR196jRvuOPHAhSeO2+zjhjtOPHDhieMO+7jh
jhMPXHji+Il93HDHiQcuPHHcZR833HHigQtPHPfYxw13nHjgwhPHffZxwx0n
HrjwxPGAfdxwx4kHLjxx/Mw+brjjxAMXnjh+YR833HHigQtPHL+yjxvuOPHA
hSeO39jHDXeceODCE8dD9nHDHSceuPDE8Yh93HDHiQcuPHH8zj5uuOPEAxee
OB6zjxvuOPHAhSeO3dIrvMYb3PAWd7zDifd44AMufIInPuL4Y+kVXuMNbniL
O97hxHs88AEXPsETH3H8ufQKr/EGN7zFHe9w4j0e+IALn+CJjzj+WnqF13iD
G97ijnc48R4PfMCFT/DERxx/L73Ca7zBDW9xxzuceI8HPvzvfwBwRdEc
               
               "]]}}}, {{}, {}}}, {
          DisplayFunction -> Identity, DisplayFunction -> Identity, 
           AspectRatio -> NCache[GoldenRatio^(-1), 0.6180339887498948], 
           Axes -> {True, True}, AxesLabel -> {
             FormBox["\"Day\"", TraditionalForm], 
             FormBox["\"Epidemic\"", TraditionalForm]}, AxesOrigin -> {0, 0}, 
           DisplayFunction :> Identity, 
           Frame -> {{False, False}, {False, False}}, 
           FrameLabel -> {{None, None}, {None, None}}, 
           FrameTicks -> {{Automatic, Automatic}, {Automatic, Automatic}}, 
           GridLines -> {None, None}, GridLinesStyle -> Directive[
             GrayLevel[0.5, 0.4]], 
           Method -> {
            "OptimizePlotMarkers" -> True, "OptimizePlotMarkers" -> True, 
             "CoordinatesToolOptions" -> {"DisplayFunction" -> ({
                 Identity[
                  Part[#, 1]], 
                 Identity[
                  Part[#, 2]]}& ), "CopiedValueFunction" -> ({
                 Identity[
                  Part[#, 1]], 
                 Identity[
                  Part[#, 2]]}& )}}, PlotLabel -> 
           FormBox["\"Infection Rates, Infected, Removed\"", TraditionalForm],
            PlotRange -> {{0, 331.}, {0, 24.42289032679629}}, 
           PlotRangeClipping -> True, PlotRangePadding -> {{
              Scaled[0.02], 
              Scaled[0.02]}, {
              Scaled[0.02], 
              Scaled[0.05]}}, Ticks -> {Automatic, Automatic}}], 
         FormBox[
          FormBox[
           
           TemplateBox[{
            "\"Initial Infection Factor, \
\\!\\(\\*FractionBox[SubscriptBox[\\(r\\), \\(0\\)], \\(m + d\\)]\\)\"", 
             "\"Infection Factor, \
\\!\\(\\*FractionBox[\\(\\*SubscriptBox[\\(r\\), \\(t\\)] \
\\*SubscriptBox[\\(S\\), \\(t\\)]\\), \\(m + d\\)]\\)\"", 
             "\"Infection Rate, \\!\\(\\*FractionBox[SubscriptBox[\\(r\\), \
\\(t\\)], \\(m + d\\)]\\)\"", 
             "\"Infection Risk, \\!\\(\\*SubscriptBox[\\(r\\), \\(t\\)]\\)\\!\
\\(\\*SubscriptBox[\\(F\\), \\(t\\)]\\) x 1000\"", 
             "\"Infected \[Times] 100\"", "\"Removed \[Times] 100\"", 
             "\"Stability Threshold, 1\""}, "PointLegend", 
            DisplayFunction -> (FormBox[
              StyleBox[
               StyleBox[
                PaneBox[
                 TagBox[
                  GridBox[{{
                    TagBox[
                    GridBox[{{
                    GraphicsBox[{{
                    Directive[
                    EdgeForm[
                    Directive[
                    Opacity[0.3], 
                    GrayLevel[0]]], 
                    PointSize[0.5], 
                    AbsoluteThickness[1.6], 
                    RGBColor[1, 0.5, 0]], {
                    LineBox[{{0, 10}, {40, 10}}]}}, {
                    Directive[
                    EdgeForm[
                    Directive[
                    Opacity[0.3], 
                    GrayLevel[0]]], 
                    PointSize[0.5], 
                    AbsoluteThickness[1.6], 
                    RGBColor[1, 0.5, 0]], {}}}, AspectRatio -> Full, 
                    ImageSize -> {40, 10}, PlotRangePadding -> None, 
                    ImagePadding -> Automatic, 
                    BaselinePosition -> (Scaled[0.1] -> Baseline)], #}, {
                    GraphicsBox[{{
                    Directive[
                    EdgeForm[
                    Directive[
                    Opacity[0.3], 
                    GrayLevel[0]]], 
                    PointSize[0.5], 
                    AbsoluteThickness[1.6], 
                    RGBColor[1, 0, 0]], {
                    LineBox[{{0, 10}, {40, 10}}]}}, {
                    Directive[
                    EdgeForm[
                    Directive[
                    Opacity[0.3], 
                    GrayLevel[0]]], 
                    PointSize[0.5], 
                    AbsoluteThickness[1.6], 
                    RGBColor[1, 0, 0]], {}}}, AspectRatio -> Full, 
                    ImageSize -> {40, 10}, PlotRangePadding -> None, 
                    ImagePadding -> Automatic, 
                    BaselinePosition -> (Scaled[0.1] -> Baseline)], #2}, {
                    GraphicsBox[{{
                    Directive[
                    EdgeForm[
                    Directive[
                    Opacity[0.3], 
                    GrayLevel[0]]], 
                    PointSize[0.5], 
                    AbsoluteThickness[1.6], 
                    RGBColor[0, 0, 1]], {
                    LineBox[{{0, 10}, {40, 10}}]}}, {
                    Directive[
                    EdgeForm[
                    Directive[
                    Opacity[0.3], 
                    GrayLevel[0]]], 
                    PointSize[0.5], 
                    AbsoluteThickness[1.6], 
                    RGBColor[0, 0, 1]], {}}}, AspectRatio -> Full, 
                    ImageSize -> {40, 10}, PlotRangePadding -> None, 
                    ImagePadding -> Automatic, 
                    BaselinePosition -> (Scaled[0.1] -> Baseline)], #3}, {
                    GraphicsBox[{{
                    Directive[
                    EdgeForm[
                    Directive[
                    Opacity[0.3], 
                    GrayLevel[0]]], 
                    PointSize[0.5], 
                    AbsoluteThickness[1.6], 
                    RGBColor[1, 0, 1]], {
                    LineBox[{{0, 10}, {40, 10}}]}}, {
                    Directive[
                    EdgeForm[
                    Directive[
                    Opacity[0.3], 
                    GrayLevel[0]]], 
                    PointSize[0.5], 
                    AbsoluteThickness[1.6], 
                    RGBColor[1, 0, 1]], {}}}, AspectRatio -> Full, 
                    ImageSize -> {40, 10}, PlotRangePadding -> None, 
                    ImagePadding -> Automatic, 
                    BaselinePosition -> (Scaled[0.1] -> Baseline)], #4}, {
                    GraphicsBox[{{
                    Directive[
                    EdgeForm[
                    Directive[
                    Opacity[0.3], 
                    GrayLevel[0]]], 
                    PointSize[0.5], 
                    AbsoluteThickness[1.6], 
                    Dashing[{0, Small}], 
                    RGBColor[0.5, 0, 0.5]], {
                    LineBox[{{0, 10}, {40, 10}}]}}, {
                    Directive[
                    EdgeForm[
                    Directive[
                    Opacity[0.3], 
                    GrayLevel[0]]], 
                    PointSize[0.5], 
                    AbsoluteThickness[1.6], 
                    Dashing[{0, Small}], 
                    RGBColor[0.5, 0, 0.5]], {}}}, AspectRatio -> Full, 
                    ImageSize -> {40, 10}, PlotRangePadding -> None, 
                    ImagePadding -> Automatic, 
                    BaselinePosition -> (Scaled[0.1] -> Baseline)], #5}, {
                    GraphicsBox[{{
                    Directive[
                    EdgeForm[
                    Directive[
                    Opacity[0.3], 
                    GrayLevel[0]]], 
                    PointSize[0.5], 
                    AbsoluteThickness[1.6], 
                    Dashing[{0, Small}], 
                    RGBColor[0, 1, 0]], {
                    LineBox[{{0, 10}, {40, 10}}]}}, {
                    Directive[
                    EdgeForm[
                    Directive[
                    Opacity[0.3], 
                    GrayLevel[0]]], 
                    PointSize[0.5], 
                    AbsoluteThickness[1.6], 
                    Dashing[{0, Small}], 
                    RGBColor[0, 1, 0]], {}}}, AspectRatio -> Full, 
                    ImageSize -> {40, 10}, PlotRangePadding -> None, 
                    ImagePadding -> Automatic, 
                    BaselinePosition -> (Scaled[0.1] -> Baseline)], #6}, {
                    GraphicsBox[{{
                    Directive[
                    EdgeForm[
                    Directive[
                    Opacity[0.3], 
                    GrayLevel[0]]], 
                    PointSize[0.5], 
                    AbsoluteThickness[1.6], 
                    Thickness[Large], 
                    Dashing[{Small, Small}], 
                    GrayLevel[0.5]], {
                    LineBox[{{0, 10}, {40, 10}}]}}, {
                    Directive[
                    EdgeForm[
                    Directive[
                    Opacity[0.3], 
                    GrayLevel[0]]], 
                    PointSize[0.5], 
                    AbsoluteThickness[1.6], 
                    Thickness[Large], 
                    Dashing[{Small, Small}], 
                    GrayLevel[0.5]], {}}}, AspectRatio -> Full, 
                    ImageSize -> {40, 10}, PlotRangePadding -> None, 
                    ImagePadding -> Automatic, 
                    BaselinePosition -> (Scaled[0.1] -> Baseline)], #7}}, 
                    GridBoxAlignment -> {
                    "Columns" -> {Center, Left}, "Rows" -> {{Baseline}}}, 
                    AutoDelete -> False, 
                    GridBoxDividers -> {
                    "Columns" -> {{False}}, "Rows" -> {{False}}}, 
                    GridBoxItemSize -> {
                    "Columns" -> {{All}}, "Rows" -> {{All}}}, 
                    GridBoxSpacings -> {
                    "Columns" -> {{0.5}}, "Rows" -> {{0.8}}}], "Grid"]}}, 
                   GridBoxAlignment -> {
                    "Columns" -> {{Left}}, "Rows" -> {{Top}}}, AutoDelete -> 
                   False, GridBoxItemSize -> {
                    "Columns" -> {{Automatic}}, "Rows" -> {{Automatic}}}, 
                   GridBoxSpacings -> {"Columns" -> {{1}}, "Rows" -> {{0}}}], 
                  "Grid"], Alignment -> Left, AppearanceElements -> None, 
                 ImageMargins -> {{5, 5}, {5, 5}}, ImageSizeAction -> 
                 "ResizeToFit"], LineIndent -> 0, StripOnInput -> False], {
               FontFamily -> "Arial"}, Background -> Automatic, StripOnInput -> 
               False], TraditionalForm]& ), 
            InterpretationFunction :> (RowBox[{"PointLegend", "[", 
               RowBox[{
                 RowBox[{"{", 
                   RowBox[{
                    RowBox[{"Directive", "[", 
                    RowBox[{
                    RowBox[{"PointSize", "[", "0.004583333333333334`", "]"}], 
                    ",", 
                    RowBox[{"AbsoluteThickness", "[", "1.6`", "]"}], ",", 
                    InterpretationBox[
                    ButtonBox[
                    TooltipBox[
                    GraphicsBox[{{
                    GrayLevel[0], 
                    RectangleBox[{0, 0}]}, {
                    GrayLevel[0], 
                    RectangleBox[{1, -1}]}, {
                    RGBColor[1, 0.5, 0], 
                    RectangleBox[{0, -1}, {2, 1}]}}, DefaultBaseStyle -> 
                    "ColorSwatchGraphics", AspectRatio -> 1, Frame -> True, 
                    FrameStyle -> 
                    RGBColor[0.6666666666666666, 0.33333333333333337`, 0.], 
                    FrameTicks -> None, PlotRangePadding -> None, ImageSize -> 
                    Dynamic[{Automatic, 1.35 CurrentValue["FontCapHeight"]/
                    AbsoluteCurrentValue[Magnification]}]], 
                    StyleBox[
                    RowBox[{"RGBColor", "[", 
                    RowBox[{"1", ",", "0.5`", ",", "0"}], "]"}], NumberMarks -> 
                    False]], Appearance -> None, BaseStyle -> {}, 
                    BaselinePosition -> Baseline, DefaultBaseStyle -> {}, 
                    ButtonFunction :> With[{Typeset`box$ = EvaluationBox[]}, 
                    If[
                    Not[
                    AbsoluteCurrentValue["Deployed"]], 
                    SelectionMove[Typeset`box$, All, Expression]; 
                    FrontEnd`Private`$ColorSelectorInitialAlpha = 1; 
                    FrontEnd`Private`$ColorSelectorInitialColor = 
                    RGBColor[1, 0.5, 0]; 
                    FrontEnd`Private`$ColorSelectorUseMakeBoxes = True; 
                    MathLink`CallFrontEnd[
                    FrontEnd`AttachCell[Typeset`box$, 
                    FrontEndResource["RGBColorValueSelector"], {
                    0, {Left, Bottom}}, {Left, Top}, 
                    "ClosingActions" -> {
                    "SelectionDeparture", "ParentChanged", 
                    "EvaluatorQuit"}]]]], BaseStyle -> Inherited, Evaluator -> 
                    Automatic, Method -> "Preemptive"], 
                    RGBColor[1, 0.5, 0], Editable -> False, Selectable -> 
                    False]}], "]"}], ",", 
                    RowBox[{"Directive", "[", 
                    RowBox[{
                    RowBox[{"PointSize", "[", "0.004583333333333334`", "]"}], 
                    ",", 
                    RowBox[{"AbsoluteThickness", "[", "1.6`", "]"}], ",", 
                    InterpretationBox[
                    ButtonBox[
                    TooltipBox[
                    GraphicsBox[{{
                    GrayLevel[0], 
                    RectangleBox[{0, 0}]}, {
                    GrayLevel[0], 
                    RectangleBox[{1, -1}]}, {
                    RGBColor[1, 0, 0], 
                    RectangleBox[{0, -1}, {2, 1}]}}, DefaultBaseStyle -> 
                    "ColorSwatchGraphics", AspectRatio -> 1, Frame -> True, 
                    FrameStyle -> RGBColor[0.6666666666666666, 0., 0.], 
                    FrameTicks -> None, PlotRangePadding -> None, ImageSize -> 
                    Dynamic[{Automatic, 1.35 CurrentValue["FontCapHeight"]/
                    AbsoluteCurrentValue[Magnification]}]], 
                    StyleBox[
                    RowBox[{"RGBColor", "[", 
                    RowBox[{"1", ",", "0", ",", "0"}], "]"}], NumberMarks -> 
                    False]], Appearance -> None, BaseStyle -> {}, 
                    BaselinePosition -> Baseline, DefaultBaseStyle -> {}, 
                    ButtonFunction :> With[{Typeset`box$ = EvaluationBox[]}, 
                    If[
                    Not[
                    AbsoluteCurrentValue["Deployed"]], 
                    SelectionMove[Typeset`box$, All, Expression]; 
                    FrontEnd`Private`$ColorSelectorInitialAlpha = 1; 
                    FrontEnd`Private`$ColorSelectorInitialColor = 
                    RGBColor[1, 0, 0]; 
                    FrontEnd`Private`$ColorSelectorUseMakeBoxes = True; 
                    MathLink`CallFrontEnd[
                    FrontEnd`AttachCell[Typeset`box$, 
                    FrontEndResource["RGBColorValueSelector"], {
                    0, {Left, Bottom}}, {Left, Top}, 
                    "ClosingActions" -> {
                    "SelectionDeparture", "ParentChanged", 
                    "EvaluatorQuit"}]]]], BaseStyle -> Inherited, Evaluator -> 
                    Automatic, Method -> "Preemptive"], 
                    RGBColor[1, 0, 0], Editable -> False, Selectable -> 
                    False]}], "]"}], ",", 
                    RowBox[{"Directive", "[", 
                    RowBox[{
                    RowBox[{"PointSize", "[", "0.004583333333333334`", "]"}], 
                    ",", 
                    RowBox[{"AbsoluteThickness", "[", "1.6`", "]"}], ",", 
                    InterpretationBox[
                    ButtonBox[
                    TooltipBox[
                    GraphicsBox[{{
                    GrayLevel[0], 
                    RectangleBox[{0, 0}]}, {
                    GrayLevel[0], 
                    RectangleBox[{1, -1}]}, {
                    RGBColor[0, 0, 1], 
                    RectangleBox[{0, -1}, {2, 1}]}}, DefaultBaseStyle -> 
                    "ColorSwatchGraphics", AspectRatio -> 1, Frame -> True, 
                    FrameStyle -> RGBColor[0., 0., 0.6666666666666666], 
                    FrameTicks -> None, PlotRangePadding -> None, ImageSize -> 
                    Dynamic[{Automatic, 1.35 CurrentValue["FontCapHeight"]/
                    AbsoluteCurrentValue[Magnification]}]], 
                    StyleBox[
                    RowBox[{"RGBColor", "[", 
                    RowBox[{"0", ",", "0", ",", "1"}], "]"}], NumberMarks -> 
                    False]], Appearance -> None, BaseStyle -> {}, 
                    BaselinePosition -> Baseline, DefaultBaseStyle -> {}, 
                    ButtonFunction :> With[{Typeset`box$ = EvaluationBox[]}, 
                    If[
                    Not[
                    AbsoluteCurrentValue["Deployed"]], 
                    SelectionMove[Typeset`box$, All, Expression]; 
                    FrontEnd`Private`$ColorSelectorInitialAlpha = 1; 
                    FrontEnd`Private`$ColorSelectorInitialColor = 
                    RGBColor[0, 0, 1]; 
                    FrontEnd`Private`$ColorSelectorUseMakeBoxes = True; 
                    MathLink`CallFrontEnd[
                    FrontEnd`AttachCell[Typeset`box$, 
                    FrontEndResource["RGBColorValueSelector"], {
                    0, {Left, Bottom}}, {Left, Top}, 
                    "ClosingActions" -> {
                    "SelectionDeparture", "ParentChanged", 
                    "EvaluatorQuit"}]]]], BaseStyle -> Inherited, Evaluator -> 
                    Automatic, Method -> "Preemptive"], 
                    RGBColor[0, 0, 1], Editable -> False, Selectable -> 
                    False]}], "]"}], ",", 
                    RowBox[{"Directive", "[", 
                    RowBox[{
                    RowBox[{"PointSize", "[", "0.004583333333333334`", "]"}], 
                    ",", 
                    RowBox[{"AbsoluteThickness", "[", "1.6`", "]"}], ",", 
                    InterpretationBox[
                    ButtonBox[
                    TooltipBox[
                    GraphicsBox[{{
                    GrayLevel[0], 
                    RectangleBox[{0, 0}]}, {
                    GrayLevel[0], 
                    RectangleBox[{1, -1}]}, {
                    RGBColor[1, 0, 1], 
                    RectangleBox[{0, -1}, {2, 1}]}}, DefaultBaseStyle -> 
                    "ColorSwatchGraphics", AspectRatio -> 1, Frame -> True, 
                    FrameStyle -> 
                    RGBColor[0.6666666666666666, 0., 0.6666666666666666], 
                    FrameTicks -> None, PlotRangePadding -> None, ImageSize -> 
                    Dynamic[{Automatic, 1.35 CurrentValue["FontCapHeight"]/
                    AbsoluteCurrentValue[Magnification]}]], 
                    StyleBox[
                    RowBox[{"RGBColor", "[", 
                    RowBox[{"1", ",", "0", ",", "1"}], "]"}], NumberMarks -> 
                    False]], Appearance -> None, BaseStyle -> {}, 
                    BaselinePosition -> Baseline, DefaultBaseStyle -> {}, 
                    ButtonFunction :> With[{Typeset`box$ = EvaluationBox[]}, 
                    If[
                    Not[
                    AbsoluteCurrentValue["Deployed"]], 
                    SelectionMove[Typeset`box$, All, Expression]; 
                    FrontEnd`Private`$ColorSelectorInitialAlpha = 1; 
                    FrontEnd`Private`$ColorSelectorInitialColor = 
                    RGBColor[1, 0, 1]; 
                    FrontEnd`Private`$ColorSelectorUseMakeBoxes = True; 
                    MathLink`CallFrontEnd[
                    FrontEnd`AttachCell[Typeset`box$, 
                    FrontEndResource["RGBColorValueSelector"], {
                    0, {Left, Bottom}}, {Left, Top}, 
                    "ClosingActions" -> {
                    "SelectionDeparture", "ParentChanged", 
                    "EvaluatorQuit"}]]]], BaseStyle -> Inherited, Evaluator -> 
                    Automatic, Method -> "Preemptive"], 
                    RGBColor[1, 0, 1], Editable -> False, Selectable -> 
                    False]}], "]"}], ",", 
                    RowBox[{"Directive", "[", 
                    RowBox[{
                    RowBox[{"PointSize", "[", "0.004583333333333334`", "]"}], 
                    ",", 
                    RowBox[{"AbsoluteThickness", "[", "1.6`", "]"}], ",", 
                    RowBox[{"Dashing", "[", 
                    RowBox[{"{", 
                    RowBox[{"0", ",", "Small"}], "}"}], "]"}], ",", 
                    InterpretationBox[
                    ButtonBox[
                    TooltipBox[
                    GraphicsBox[{{
                    GrayLevel[0], 
                    RectangleBox[{0, 0}]}, {
                    GrayLevel[0], 
                    RectangleBox[{1, -1}]}, {
                    RGBColor[0.5, 0, 0.5], 
                    RectangleBox[{0, -1}, {2, 1}]}}, DefaultBaseStyle -> 
                    "ColorSwatchGraphics", AspectRatio -> 1, Frame -> True, 
                    FrameStyle -> 
                    RGBColor[0.33333333333333337`, 0., 0.33333333333333337`], 
                    FrameTicks -> None, PlotRangePadding -> None, ImageSize -> 
                    Dynamic[{Automatic, 1.35 CurrentValue["FontCapHeight"]/
                    AbsoluteCurrentValue[Magnification]}]], 
                    StyleBox[
                    RowBox[{"RGBColor", "[", 
                    RowBox[{"0.5`", ",", "0", ",", "0.5`"}], "]"}], 
                    NumberMarks -> False]], Appearance -> None, 
                    BaseStyle -> {}, BaselinePosition -> Baseline, 
                    DefaultBaseStyle -> {}, ButtonFunction :> 
                    With[{Typeset`box$ = EvaluationBox[]}, 
                    If[
                    Not[
                    AbsoluteCurrentValue["Deployed"]], 
                    SelectionMove[Typeset`box$, All, Expression]; 
                    FrontEnd`Private`$ColorSelectorInitialAlpha = 1; 
                    FrontEnd`Private`$ColorSelectorInitialColor = 
                    RGBColor[0.5, 0, 0.5]; 
                    FrontEnd`Private`$ColorSelectorUseMakeBoxes = True; 
                    MathLink`CallFrontEnd[
                    FrontEnd`AttachCell[Typeset`box$, 
                    FrontEndResource["RGBColorValueSelector"], {
                    0, {Left, Bottom}}, {Left, Top}, 
                    "ClosingActions" -> {
                    "SelectionDeparture", "ParentChanged", 
                    "EvaluatorQuit"}]]]], BaseStyle -> Inherited, Evaluator -> 
                    Automatic, Method -> "Preemptive"], 
                    RGBColor[0.5, 0, 0.5], Editable -> False, Selectable -> 
                    False]}], "]"}], ",", 
                    RowBox[{"Directive", "[", 
                    RowBox[{
                    RowBox[{"PointSize", "[", "0.004583333333333334`", "]"}], 
                    ",", 
                    RowBox[{"AbsoluteThickness", "[", "1.6`", "]"}], ",", 
                    RowBox[{"Dashing", "[", 
                    RowBox[{"{", 
                    RowBox[{"0", ",", "Small"}], "}"}], "]"}], ",", 
                    InterpretationBox[
                    ButtonBox[
                    TooltipBox[
                    GraphicsBox[{{
                    GrayLevel[0], 
                    RectangleBox[{0, 0}]}, {
                    GrayLevel[0], 
                    RectangleBox[{1, -1}]}, {
                    RGBColor[0, 1, 0], 
                    RectangleBox[{0, -1}, {2, 1}]}}, DefaultBaseStyle -> 
                    "ColorSwatchGraphics", AspectRatio -> 1, Frame -> True, 
                    FrameStyle -> RGBColor[0., 0.6666666666666666, 0.], 
                    FrameTicks -> None, PlotRangePadding -> None, ImageSize -> 
                    Dynamic[{Automatic, 1.35 CurrentValue["FontCapHeight"]/
                    AbsoluteCurrentValue[Magnification]}]], 
                    StyleBox[
                    RowBox[{"RGBColor", "[", 
                    RowBox[{"0", ",", "1", ",", "0"}], "]"}], NumberMarks -> 
                    False]], Appearance -> None, BaseStyle -> {}, 
                    BaselinePosition -> Baseline, DefaultBaseStyle -> {}, 
                    ButtonFunction :> With[{Typeset`box$ = EvaluationBox[]}, 
                    If[
                    Not[
                    AbsoluteCurrentValue["Deployed"]], 
                    SelectionMove[Typeset`box$, All, Expression]; 
                    FrontEnd`Private`$ColorSelectorInitialAlpha = 1; 
                    FrontEnd`Private`$ColorSelectorInitialColor = 
                    RGBColor[0, 1, 0]; 
                    FrontEnd`Private`$ColorSelectorUseMakeBoxes = True; 
                    MathLink`CallFrontEnd[
                    FrontEnd`AttachCell[Typeset`box$, 
                    FrontEndResource["RGBColorValueSelector"], {
                    0, {Left, Bottom}}, {Left, Top}, 
                    "ClosingActions" -> {
                    "SelectionDeparture", "ParentChanged", 
                    "EvaluatorQuit"}]]]], BaseStyle -> Inherited, Evaluator -> 
                    Automatic, Method -> "Preemptive"], 
                    RGBColor[0, 1, 0], Editable -> False, Selectable -> 
                    False]}], "]"}], ",", 
                    RowBox[{"Directive", "[", 
                    RowBox[{
                    RowBox[{"PointSize", "[", "0.004583333333333334`", "]"}], 
                    ",", 
                    RowBox[{"AbsoluteThickness", "[", "1.6`", "]"}], ",", 
                    RowBox[{"Thickness", "[", "Large", "]"}], ",", 
                    RowBox[{"Dashing", "[", 
                    RowBox[{"{", 
                    RowBox[{"Small", ",", "Small"}], "}"}], "]"}], ",", 
                    InterpretationBox[
                    ButtonBox[
                    TooltipBox[
                    GraphicsBox[{{
                    GrayLevel[0], 
                    RectangleBox[{0, 0}]}, {
                    GrayLevel[0], 
                    RectangleBox[{1, -1}]}, {
                    GrayLevel[0.5], 
                    RectangleBox[{0, -1}, {2, 1}]}}, DefaultBaseStyle -> 
                    "ColorSwatchGraphics", AspectRatio -> 1, Frame -> True, 
                    FrameStyle -> GrayLevel[0.33333333333333337`], FrameTicks -> 
                    None, PlotRangePadding -> None, ImageSize -> 
                    Dynamic[{Automatic, 1.35 CurrentValue["FontCapHeight"]/
                    AbsoluteCurrentValue[Magnification]}]], 
                    StyleBox[
                    RowBox[{"GrayLevel", "[", "0.5`", "]"}], NumberMarks -> 
                    False]], Appearance -> None, BaseStyle -> {}, 
                    BaselinePosition -> Baseline, DefaultBaseStyle -> {}, 
                    ButtonFunction :> With[{Typeset`box$ = EvaluationBox[]}, 
                    If[
                    Not[
                    AbsoluteCurrentValue["Deployed"]], 
                    SelectionMove[Typeset`box$, All, Expression]; 
                    FrontEnd`Private`$ColorSelectorInitialAlpha = 1; 
                    FrontEnd`Private`$ColorSelectorInitialColor = 
                    GrayLevel[0.5]; 
                    FrontEnd`Private`$ColorSelectorUseMakeBoxes = True; 
                    MathLink`CallFrontEnd[
                    FrontEnd`AttachCell[Typeset`box$, 
                    FrontEndResource["GrayLevelColorValueSelector"], {
                    0, {Left, Bottom}}, {Left, Top}, 
                    "ClosingActions" -> {
                    "SelectionDeparture", "ParentChanged", 
                    "EvaluatorQuit"}]]]], BaseStyle -> Inherited, Evaluator -> 
                    Automatic, Method -> "Preemptive"], 
                    GrayLevel[0.5], Editable -> False, Selectable -> False]}],
                     "]"}]}], "}"}], ",", 
                 RowBox[{"{", 
                   
                   RowBox[{#, ",", #2, ",", #3, ",", #4, ",", #5, ",", #6, 
                    ",", #7}], "}"}], ",", 
                 RowBox[{"LegendMarkers", "\[Rule]", 
                   RowBox[{"{", 
                    RowBox[{
                    RowBox[{"{", 
                    RowBox[{"False", ",", "Automatic"}], "}"}], ",", 
                    RowBox[{"{", 
                    RowBox[{"False", ",", "Automatic"}], "}"}], ",", 
                    RowBox[{"{", 
                    RowBox[{"False", ",", "Automatic"}], "}"}], ",", 
                    RowBox[{"{", 
                    RowBox[{"False", ",", "Automatic"}], "}"}], ",", 
                    RowBox[{"{", 
                    RowBox[{"False", ",", "Automatic"}], "}"}], ",", 
                    RowBox[{"{", 
                    RowBox[{"False", ",", "Automatic"}], "}"}], ",", 
                    RowBox[{"{", 
                    RowBox[{"False", ",", "Automatic"}], "}"}]}], "}"}]}], 
                 ",", 
                 RowBox[{"Joined", "\[Rule]", 
                   RowBox[{"{", 
                    
                    RowBox[{
                    "True", ",", "True", ",", "True", ",", "True", ",", 
                    "True", ",", "True", ",", "True"}], "}"}]}], ",", 
                 RowBox[{"LabelStyle", "\[Rule]", 
                   RowBox[{"{", "}"}]}], ",", 
                 RowBox[{"LegendLayout", "\[Rule]", "\"Column\""}]}], 
               "]"}]& ), Editable -> True], TraditionalForm], 
          TraditionalForm]},
        "Legended",
        DisplayFunction->(GridBox[{{
            TagBox[
             ItemBox[
              PaneBox[
               TagBox[#, "SkipImageSizeLevel"], 
               Alignment -> {Center, Baseline}, BaselinePosition -> Baseline],
               DefaultBaseStyle -> "Labeled"], "SkipImageSizeLevel"], 
            ItemBox[#2, DefaultBaseStyle -> "LabeledLabel"]}}, 
          GridBoxAlignment -> {"Columns" -> {{Center}}, "Rows" -> {{Center}}},
           AutoDelete -> False, GridBoxItemSize -> Automatic, 
          BaselinePosition -> {1, 1}]& ),
        Editable->True,
        InterpretationFunction->(RowBox[{"Legended", "[", 
           RowBox[{#, ",", 
             RowBox[{"Placed", "[", 
               RowBox[{#2, ",", "After"}], "]"}]}], "]"}]& )]}
     },
     AutoDelete->False,
     GridBoxItemSize->{"Columns" -> {{Automatic}}, "Rows" -> {{Automatic}}}],
    "Grid"], ",", 
   TagBox[GridBox[{
      {
       TagBox[
        TagBox[GridBox[{
           {"\<\"Spain\"\>"},
           {"\<\"2019-12-31 to 2020-11-24\"\>"},
           {
            TemplateBox[{", ", "\", \"", 
              RowBox[{
                FractionBox[
                 InterpretationBox[
                  StyleBox["\"1\"", ShowStringCharacters -> False], 1, 
                  Editable -> False], 
                 RowBox[{"d", "+", "m"}]], "\[Rule]", 
                InterpretationBox[
                 StyleBox["\"7.270\"", ShowStringCharacters -> False], 
                 7.269769319033424, AutoDelete -> True]}], 
              RowBox[{
                FractionBox["d", 
                 RowBox[{"d", "+", "m"}]], "\[Rule]", 
                InterpretationBox[
                 StyleBox["\"0.004\"", ShowStringCharacters -> False], 
                 0.0035500215266582526`, AutoDelete -> True]}], 
              RowBox[{
                FractionBox[
                 RowBox[{"r", "[", 
                   InterpretationBox[
                    StyleBox["\"0\"", ShowStringCharacters -> False], 0, 
                    Editable -> False], "]"}], 
                 RowBox[{"d", "+", "m"}]], "\[Rule]", 
                InterpretationBox[
                 StyleBox["\"2.048\"", ShowStringCharacters -> False], 
                 2.048075006940562, AutoDelete -> True]}], 
              RowBox[{
                RowBox[{
                  InterpretationBox[
                   StyleBox["\"1\"", ShowStringCharacters -> False], 1, 
                   Editable -> False], "-", 
                  FractionBox[
                   RowBox[{"d", "+", "m"}], 
                   RowBox[{"r", "[", 
                    InterpretationBox[
                    StyleBox["\"0\"", ShowStringCharacters -> False], 0, 
                    Editable -> False], "]"}]]}], "\[Rule]", 
                InterpretationBox[
                 StyleBox["\"0.512\"", ShowStringCharacters -> False], 
                 0.5117366323932582, AutoDelete -> True]}], 
              RowBox[{"b", "\[Rule]", 
                InterpretationBox[
                 StyleBox["\"0.080\"", ShowStringCharacters -> False], 
                 0.08033341116759349, AutoDelete -> True]}], 
              RowBox[{"population", "\[Rule]", 
                InterpretationBox[
                 StyleBox["\"46937060\"", ShowStringCharacters -> False], 
                 46937060, Editable -> False]}], 
              RowBox[{"popweight", "\[Rule]", 
                InterpretationBox[
                 StyleBox["\"0.006\"", ShowStringCharacters -> False], 
                 0.006119369509580377, AutoDelete -> True]}], 
              RowBox[{"totinfections", "\[Rule]", 
                InterpretationBox[
                 StyleBox[
                  RowBox[{"\"1.595\"", "\[Times]", 
                    SuperscriptBox["10", "\"6\""]}], ShowStringCharacters -> 
                  False], 1.594844*^6, AutoDelete -> True]}], 
              RowBox[{"infweight", "\[Rule]", 
                InterpretationBox[
                 StyleBox["\"0.027\"", ShowStringCharacters -> False], 
                 0.026634056045238705`, AutoDelete -> True]}]},
             "RowWithSeparators"]},
           {
            TemplateBox[{", ", "\", \"", 
              RowBox[{"k", "\[Rule]", 
                FractionBox[
                 InterpretationBox[
                  StyleBox["\"1\"", ShowStringCharacters -> False], 1, 
                  Editable -> False], 
                 InterpretationBox[
                  StyleBox["\"10\"", ShowStringCharacters -> False], 10, 
                  Editable -> False]]}], 
              RowBox[{"\[Gamma]", "\[Rule]", 
                InterpretationBox[
                 StyleBox["\"1000\"", ShowStringCharacters -> False], 1000, 
                 Editable -> False]}], 
              RowBox[{"addedconstraints", "\[Rule]", 
                RowBox[{"{", 
                  RowBox[{
                    InterpretationBox[
                    StyleBox["\"1\"", ShowStringCharacters -> False], 1, 
                    Editable -> False], "\[GreaterEqual]", "b", 
                    "\[GreaterEqual]", 
                    InterpretationBox[
                    StyleBox["\"0.050\"", ShowStringCharacters -> False], 
                    0.05, AutoDelete -> True]}], "}"}]}], 
              RowBox[{"supportwidth", "\[Rule]", 
                InterpretationBox[
                 StyleBox["\"3\"", ShowStringCharacters -> False], 3, 
                 Editable -> False]}], 
              RowBox[{"M", "\[Rule]", 
                InterpretationBox[
                 StyleBox["\"3\"", ShowStringCharacters -> False], 3, 
                 Editable -> False]}]},
             "RowWithSeparators"]},
           {"\<\"\"\>"}
          },
          DefaultBaseStyle->"Column",
          GridBoxAlignment->{"Columns" -> {{Center}}},
          
          GridBoxItemSize->{
           "Columns" -> {{Automatic}}, "Rows" -> {{Automatic}}}],
         "Column"],
        NumberForm[#, {12, 3}]& ], "\[SpanFromLeft]"},
      {
       TemplateBox[{
         GraphicsBox[{{}, 
           GraphicsComplexBox[CompressedData["
1:eJzsnXlcjd/a/+8oQlGJzLaxwVSikOqKklCaR9VunmsPkdkm85hKxrSTqQEJ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            "], {{{}, {}, {}, {
               Hue[0.9060679774997897, 0.6, 0.6], 
               Directive[
                PointSize[0.004583333333333334], 
                AbsoluteThickness[1.6], 
                RGBColor[1, 0, 0]], 
               LineBox[CompressedData["
1:eJwl0GV41QUUwOE7RCkVUVEMSgEDE5vu0TEYnSNGj67RXUqopKJgJy1gYQOC
Uiql2AhIi7TCex4+vPude3bj/5zCaRkpPZISicQYfypSicpUoSrJVKM6NahJ
LWpTh7rUoz4pNKAhqTSiMU1oSjOa04KWtKI1bWhLGu1oTwc6kk4nOtOFrnSj
O/HgGfSkF73pQ1/60Z8BDGQQg8lkCEMZxnBGMJJRjE66dIuxjGM8E5jIJCYz
hSd5iqlMYzozeJpneJaZzGI2c5jLPJ7jeebzAi+ygIW8xMu8wqu8xuu8wZu8
xdu8w7ssYjFLWMoylrOC91jJKlbzPh/wIR/xMWv4hE/5jM/j9tkSiS/i5vql
fsVa1rGer9nARr7hWzbFzb1/c9xat+hWtvFd3Nru+7ix/hA31u1xW92hO9nF
bn7kp7it/+2Jm+rP+gu/xk29/k1/5w/+ZG/c0v6vuKXu0/0c4G8OcojDHOEo
xzjOP5yIG/rcv3FDPamnOM2ZuJ3dWT0XtzOf1//4nwsksriVfZJmYZ35Ms3K
5VxBNjbbZ9ccbDPn1FxcyVVczW773HoNe8x59Fqu43rystf+Br2R/eZ8ehM3
cwu3csw+vxbghLmgFqIwt3E75+2LaFEumIvpHdzJXdwdz509kSiu95DTfK/e
x/08wIPxfPYl9KF4PvPD+giP8hiPk9/+CS0Zz2EupaUpQ1nKxe/al9cKFDdX
1EpUpgpV4zfsk7VafL+5utagJrXi++xqax3Km+tqPeqTQrJdA20YnzOnaiMa
04Sm8T77ZtqcVHMLbUkrWtMmXtu31bR4bW6n7elAR9Lt0rUTXcydo3SlG73s
umsP+poztGfs6U2mXZ/4H8PM/bQ/AxjIWLtBOpgJ5kwdwtB4P1PthusIZphH
6ihmmkfrmPgOxjE+voOJTGIyFwEm1cAt
                "]]}, {}, {
               Hue[0.37820393249936934`, 0.6, 0.6], 
               Directive[
                PointSize[0.004583333333333334], 
                AbsoluteThickness[1.6], 
                RGBColor[1, 0.5, 0]], 
               LineBox[CompressedData["
1:eJwV03e8T3Ucx/Fz3WHea49KpNKOpKVBRjsp7TQkKioqpI2MrLSnUTRFg5ai
REuDi2tcXNd1bS6uca3L1fPzx9Pr+/sd7n08zvurUZdeHXumJEky2h/ZqUmy
gIUsIofFLGEpy8hlOStYSR6ryGc1BayhkLWsYz0b2MgmNrOFrRSxje3soJid
7GI3eyhhL/vYzwEOUsohDlPGEZK0JEmhHKmkkU4G5alARSpRmSpkkkVVqlGd
GtSkFrWpQ13qcRRH0y09SY7R7lpfH9JjtZc20IYcR2+fG+nxnMCJNOYkTuYU
TuU0TucMzqQJTTmLZpzNMD+ruY7Qc3S0nquv6Hl6PhfQgrd9d6FexHvOF+sl
tOQDn1vpRL1UP9HW2oZJzm21HV86X6Zf6+V6Bd85X6lXcTU/+nyNXssvzu31
V71Of9cOej1/Od+gHbmReT7fpDdzC7dyG7dzB0s876TL9U69izznu7VA79HO
3EsX7qNr7ML9PMCDsQ89Yh8e5hF6xk48ymM8HjvRh748QT+e5Cme5hme5Tme
pz8DGMgLcc8ykmRQ3C8drEMYyouxG8NjN0YyipdiP16O/XiV13idN3iTt2JH
3uHd2JExjGUc43k/9mRC3CW/e2LcIf1QP+Lj2JdP+Yzmnk2Ku6Kf62Sm8EXs
zVexN608n6ptdZp+w7exP9/zA9Njf35iBjP5Oe4Bs+IexNb+/ezYV+fob3Ev
+IM/414wl7/5h3/5L/b09+fFjjpfs1nAQhbFjr7Pif10cdwXlrKM3Lg3sZ9n
K2I3XRn3h1Xks5oCBnm2JnbSQl0bOzmvi310vW6IfZw3xi66KXbRzbGHbok9
dGvsoEW6je3soJid8f492xXvW3frnnjfziW6N96v8z7dzwEOUhrv1/eH4r3q
4XivWqZH4j06J/4/pDDXuZymkkY62b7L0PJUIMfnilqJXOfKWoVMsqhKvu+r
aXUKnWtoTWpRmzrUpR7/Ayqq3M0=
                
                "]]}, {}, {}, {}, {}, {}, {}, {}, {}, {}, {}, {
               Directive[
                RGBColor[1, 0, 0], 
                Opacity[0.2]], 
               LineBox[{1, 1763}], 
               LineBox[{323, 1764}], 
               LineBox[{324, 1765}], 
               LineBox[{325, 1766}], 
               LineBox[{326, 1767}], 
               LineBox[{327, 1768}], 
               LineBox[{328, 1769}], 
               LineBox[{329, 1770}], 
               LineBox[{330, 1771}], 
               LineBox[{331, 1772}], 
               LineBox[{332, 1773}], 
               LineBox[{333, 1774}], 
               LineBox[{334, 1775}], 
               LineBox[{335, 1776}], 
               LineBox[{336, 1777}], 
               LineBox[{337, 1778}], 
               LineBox[{338, 1779}], 
               LineBox[{339, 1780}], 
               LineBox[{340, 1781}], 
               LineBox[{341, 1782}], 
               LineBox[{342, 1783}], 
               LineBox[{343, 1784}], 
               LineBox[{344, 1785}], 
               LineBox[{345, 1786}], 
               LineBox[{346, 1787}], 
               LineBox[{347, 1788}], 
               LineBox[{348, 1789}], 
               LineBox[{349, 1790}], 
               LineBox[{350, 1791}], 
               LineBox[{351, 1792}], 
               LineBox[{352, 1793}], 
               LineBox[{353, 1794}], 
               LineBox[{354, 1795}], 
               LineBox[{355, 1796}], 
               LineBox[{356, 1797}], 
               LineBox[{357, 1798}], 
               LineBox[{358, 1799}], 
               LineBox[{359, 1800}], 
               LineBox[{360, 1801}], 
               LineBox[{361, 1802}], 
               LineBox[{362, 1803}], 
               LineBox[{363, 1804}], 
               LineBox[{364, 1805}], 
               LineBox[{365, 1806}], 
               LineBox[{366, 1807}], 
               LineBox[{367, 1808}], 
               LineBox[{368, 1809}], 
               LineBox[{369, 1810}], 
               LineBox[{370, 1811}], 
               LineBox[{371, 1812}], 
               LineBox[{372, 1813}], 
               LineBox[{373, 1814}], 
               LineBox[{374, 1815}], 
               LineBox[{375, 1816}], 
               LineBox[{376, 1817}], 
               LineBox[{377, 1818}], 
               LineBox[{378, 1819}], 
               LineBox[{379, 1820}], 
               LineBox[{380, 1821}], 
               LineBox[{381, 1822}], 
               LineBox[{382, 1823}], 
               LineBox[{383, 1824}], 
               LineBox[{384, 1825}], 
               LineBox[{385, 1826}], 
               LineBox[{386, 1827}], 
               LineBox[{387, 1828}], 
               LineBox[{388, 1829}], 
               LineBox[{389, 1830}], 
               LineBox[{390, 1831}], 
               LineBox[{391, 1832}], 
               LineBox[{392, 1833}], 
               LineBox[{393, 1834}], 
               LineBox[{394, 1835}], 
               LineBox[{395, 1836}], 
               LineBox[{396, 1837}], 
               LineBox[{397, 1838}], 
               LineBox[{398, 1839}], 
               LineBox[{399, 1840}], 
               LineBox[{400, 1841}], 
               LineBox[{401, 1842}], 
               LineBox[{402, 1843}], 
               LineBox[{403, 1844}], 
               LineBox[{404, 1845}], 
               LineBox[{405, 1846}], 
               LineBox[{406, 1847}], 
               LineBox[{407, 1848}], 
               LineBox[{408, 1849}], 
               LineBox[{409, 1850}], 
               LineBox[{410, 1851}], 
               LineBox[{411, 1852}], 
               LineBox[{412, 1853}], 
               LineBox[{413, 1854}], 
               LineBox[{414, 1855}], 
               LineBox[{415, 1856}], 
               LineBox[{416, 1857}], 
               LineBox[{417, 1858}], 
               LineBox[{418, 1859}], 
               LineBox[{419, 1860}], 
               LineBox[{420, 1861}], 
               LineBox[{421, 1862}], 
               LineBox[{422, 1863}], 
               LineBox[{423, 1864}], 
               LineBox[{424, 1865}], 
               LineBox[{425, 1866}], 
               LineBox[{426, 1867}], 
               LineBox[{427, 1868}], 
               LineBox[{428, 1869}], 
               LineBox[{429, 1870}], 
               LineBox[{430, 1871}], 
               LineBox[{431, 1872}], 
               LineBox[{432, 1873}], 
               LineBox[{433, 1874}], 
               LineBox[{434, 1875}], 
               LineBox[{435, 1876}], 
               LineBox[{436, 1877}], 
               LineBox[{437, 1878}], 
               LineBox[{438, 1879}], 
               LineBox[{439, 1880}], 
               LineBox[{440, 1881}], 
               LineBox[{441, 1882}], 
               LineBox[{442, 1883}], 
               LineBox[{443, 1884}], 
               LineBox[{444, 1885}], 
               LineBox[{445, 1886}], 
               LineBox[{446, 1887}], 
               LineBox[{447, 1888}], 
               LineBox[{448, 1889}], 
               LineBox[{449, 1890}], 
               LineBox[{450, 1891}], 
               LineBox[{451, 1892}], 
               LineBox[{453, 1898}], 
               LineBox[{454, 1899}], 
               LineBox[{455, 1900}], 
               LineBox[{456, 1901}], 
               LineBox[{457, 1902}], 
               LineBox[{458, 1903}], 
               LineBox[{459, 1904}], 
               LineBox[{460, 1905}], 
               LineBox[{461, 1906}], 
               LineBox[{462, 1907}], 
               LineBox[{463, 1908}], 
               LineBox[{465, 1914}], 
               LineBox[{466, 1915}], 
               LineBox[{467, 1916}], 
               LineBox[{468, 1917}], 
               LineBox[{470, 1923}], 
               LineBox[{472, 1929}], 
               LineBox[{473, 1930}], 
               LineBox[{474, 1931}], 
               LineBox[{475, 1932}], 
               LineBox[{476, 1933}], 
               LineBox[{477, 1934}], 
               LineBox[{479, 1940}], 
               LineBox[{480, 1941}], 
               LineBox[{481, 1942}], 
               LineBox[{487, 1952}], 
               LineBox[{501, 1970}], 
               LineBox[{506, 1979}], 
               LineBox[{507, 1980}], 
               LineBox[{513, 1990}], 
               LineBox[{514, 1991}], 
               LineBox[{520, 2001}], 
               LineBox[{521, 2002}], 
               LineBox[{527, 2012}], 
               LineBox[{528, 2013}], 
               LineBox[{534, 2023}], 
               LineBox[{535, 2024}], 
               LineBox[{541, 2034}], 
               LineBox[{542, 2035}], 
               LineBox[{548, 2045}], 
               LineBox[{549, 2046}], 
               LineBox[{555, 2056}], 
               LineBox[{556, 2057}], 
               LineBox[{562, 2067}], 
               LineBox[{563, 2068}], 
               LineBox[{569, 2078}], 
               LineBox[{570, 2079}], 
               LineBox[{576, 2089}], 
               LineBox[{577, 2090}], 
               LineBox[{583, 2100}], 
               LineBox[{584, 2101}], 
               LineBox[{589, 2110}], 
               LineBox[{590, 2111}], 
               LineBox[{595, 2120}], 
               LineBox[{596, 2121}], 
               LineBox[{602, 2131}], 
               LineBox[{603, 2132}], 
               LineBox[{609, 2142}], 
               LineBox[{610, 2143}], 
               LineBox[{615, 2152}], 
               LineBox[{616, 2153}], 
               LineBox[{621, 2162}], 
               LineBox[{622, 2163}], 
               LineBox[{627, 2172}], 
               LineBox[{628, 2173}], 
               LineBox[{633, 2182}], 
               LineBox[{634, 2183}], 
               LineBox[{639, 2192}], 
               LineBox[{640, 2193}]}, {
               Directive[
                RGBColor[1, 0, 0], 
                Opacity[0.2]], 
               LineBox[{131, 1895}], 
               LineBox[{143, 1911}], 
               LineBox[{148, 1920}], 
               LineBox[{150, 1926}], 
               LineBox[{157, 1937}], 
               LineBox[{161, 1945}], 
               LineBox[{162, 1946}], 
               LineBox[{163, 1947}], 
               LineBox[{164, 1948}], 
               LineBox[{165, 1949}], 
               LineBox[{167, 1955}], 
               LineBox[{168, 1956}], 
               LineBox[{169, 1957}], 
               LineBox[{170, 1958}], 
               LineBox[{171, 1959}], 
               LineBox[{172, 1960}], 
               LineBox[{173, 1961}], 
               LineBox[{174, 1962}], 
               LineBox[{175, 1963}], 
               LineBox[{176, 1964}], 
               LineBox[{177, 1965}], 
               LineBox[{178, 1966}], 
               LineBox[{179, 1967}], 
               LineBox[{181, 1973}], 
               LineBox[{182, 1974}], 
               LineBox[{183, 1975}], 
               LineBox[{184, 1976}], 
               LineBox[{187, 1983}], 
               LineBox[{188, 1984}], 
               LineBox[{189, 1985}], 
               LineBox[{190, 1986}], 
               LineBox[{191, 1987}], 
               LineBox[{194, 1994}], 
               LineBox[{195, 1995}], 
               LineBox[{196, 1996}], 
               LineBox[{197, 1997}], 
               LineBox[{198, 1998}], 
               LineBox[{201, 2005}], 
               LineBox[{202, 2006}], 
               LineBox[{203, 2007}], 
               LineBox[{204, 2008}], 
               LineBox[{205, 2009}], 
               LineBox[{208, 2016}], 
               LineBox[{209, 2017}], 
               LineBox[{210, 2018}], 
               LineBox[{211, 2019}], 
               LineBox[{212, 2020}], 
               LineBox[{215, 2027}], 
               LineBox[{216, 2028}], 
               LineBox[{217, 2029}], 
               LineBox[{218, 2030}], 
               LineBox[{219, 2031}], 
               LineBox[{222, 2038}], 
               LineBox[{223, 2039}], 
               LineBox[{224, 2040}], 
               LineBox[{225, 2041}], 
               LineBox[{226, 2042}], 
               LineBox[{229, 2049}], 
               LineBox[{230, 2050}], 
               LineBox[{231, 2051}], 
               LineBox[{232, 2052}], 
               LineBox[{233, 2053}], 
               LineBox[{236, 2060}], 
               LineBox[{237, 2061}], 
               LineBox[{238, 2062}], 
               LineBox[{239, 2063}], 
               LineBox[{240, 2064}], 
               LineBox[{243, 2071}], 
               LineBox[{244, 2072}], 
               LineBox[{245, 2073}], 
               LineBox[{246, 2074}], 
               LineBox[{247, 2075}], 
               LineBox[{250, 2082}], 
               LineBox[{251, 2083}], 
               LineBox[{252, 2084}], 
               LineBox[{253, 2085}], 
               LineBox[{254, 2086}], 
               LineBox[{257, 2093}], 
               LineBox[{258, 2094}], 
               LineBox[{259, 2095}], 
               LineBox[{260, 2096}], 
               LineBox[{261, 2097}], 
               LineBox[{264, 2104}], 
               LineBox[{265, 2105}], 
               LineBox[{266, 2106}], 
               LineBox[{267, 2107}], 
               LineBox[{270, 2114}], 
               LineBox[{271, 2115}], 
               LineBox[{272, 2116}], 
               LineBox[{273, 2117}], 
               LineBox[{276, 2124}], 
               LineBox[{277, 2125}], 
               LineBox[{278, 2126}], 
               LineBox[{279, 2127}], 
               LineBox[{280, 2128}], 
               LineBox[{283, 2135}], 
               LineBox[{284, 2136}], 
               LineBox[{285, 2137}], 
               LineBox[{286, 2138}], 
               LineBox[{287, 2139}], 
               LineBox[{290, 2146}], 
               LineBox[{291, 2147}], 
               LineBox[{292, 2148}], 
               LineBox[{293, 2149}], 
               LineBox[{296, 2156}], 
               LineBox[{297, 2157}], 
               LineBox[{298, 2158}], 
               LineBox[{299, 2159}], 
               LineBox[{302, 2166}], 
               LineBox[{303, 2167}], 
               LineBox[{304, 2168}], 
               LineBox[{305, 2169}], 
               LineBox[{308, 2176}], 
               LineBox[{309, 2177}], 
               LineBox[{310, 2178}], 
               LineBox[{311, 2179}], 
               LineBox[{314, 2186}], 
               LineBox[{315, 2187}], 
               LineBox[{316, 2188}], 
               LineBox[{317, 2189}], 
               LineBox[{320, 2196}], 
               
               LineBox[{321, 
                2197}]}, {}, {}, {}, {}, {}, {}, {}, {}, {}, {}, {}, {}, {
               Directive[
                RGBColor[1, 0.5, 0], 
                Opacity[0.2]], 
               LineBox[{652, 1305}], 
               LineBox[{976, 1306}], 
               LineBox[{977, 1307}], 
               LineBox[{978, 1308}], 
               LineBox[{979, 1309}], 
               LineBox[{980, 1310}], 
               LineBox[{981, 1311}], 
               LineBox[{982, 1312}], 
               LineBox[{983, 1313}], 
               LineBox[{984, 1314}], 
               LineBox[{985, 1315}], 
               LineBox[{986, 1316}], 
               LineBox[{987, 1317}], 
               LineBox[{988, 1318}], 
               LineBox[{989, 1319}], 
               LineBox[{990, 1320}], 
               LineBox[{991, 1321}], 
               LineBox[{992, 1322}], 
               LineBox[{993, 1323}], 
               LineBox[{994, 1324}], 
               LineBox[{995, 1325}], 
               LineBox[{996, 1326}], 
               LineBox[{997, 1327}], 
               LineBox[{998, 1328}], 
               LineBox[{999, 1329}], 
               LineBox[{1000, 1330}], 
               LineBox[{1001, 1331}], 
               LineBox[{1002, 1332}], 
               LineBox[{1003, 1333}], 
               LineBox[{1004, 1334}], 
               LineBox[{1005, 1335}], 
               LineBox[{1006, 1336}], 
               LineBox[{1007, 1337}], 
               LineBox[{1008, 1338}], 
               LineBox[{1009, 1339}], 
               LineBox[{1010, 1340}], 
               LineBox[{1011, 1341}], 
               LineBox[{1012, 1342}], 
               LineBox[{1013, 1343}], 
               LineBox[{1014, 1344}], 
               LineBox[{1015, 1345}], 
               LineBox[{1016, 1346}], 
               LineBox[{1017, 1347}], 
               LineBox[{1018, 1348}], 
               LineBox[{1019, 1349}], 
               LineBox[{1020, 1350}], 
               LineBox[{1021, 1351}], 
               LineBox[{1022, 1352}], 
               LineBox[{1023, 1353}], 
               LineBox[{1024, 1354}], 
               LineBox[{1025, 1355}], 
               LineBox[{1026, 1356}], 
               LineBox[{1027, 1357}], 
               LineBox[{1028, 1358}], 
               LineBox[{1029, 1359}], 
               LineBox[{1030, 1360}], 
               LineBox[{1031, 1361}], 
               LineBox[{1032, 1362}], 
               LineBox[{1033, 1363}], 
               LineBox[{1034, 1364}], 
               LineBox[{1035, 1365}], 
               LineBox[{1036, 1366}], 
               LineBox[{1037, 1367}], 
               LineBox[{1038, 1368}], 
               LineBox[{1039, 1369}], 
               LineBox[{1040, 1370}], 
               LineBox[{1041, 1371}], 
               LineBox[{1042, 1372}], 
               LineBox[{1043, 1373}], 
               LineBox[{1044, 1374}], 
               LineBox[{1045, 1375}], 
               LineBox[{1046, 1376}], 
               LineBox[{1047, 1377}], 
               LineBox[{1048, 1378}], 
               LineBox[{1049, 1379}], 
               LineBox[{1050, 1380}], 
               LineBox[{1052, 1386}], 
               LineBox[{1054, 1392}], 
               LineBox[{1055, 1393}], 
               LineBox[{1056, 1394}], 
               LineBox[{1075, 1417}], 
               LineBox[{1077, 1423}], 
               LineBox[{1082, 1432}], 
               LineBox[{1083, 1433}], 
               LineBox[{1087, 1441}], 
               LineBox[{1089, 1447}], 
               LineBox[{1090, 1448}], 
               LineBox[{1093, 1455}], 
               LineBox[{1096, 1462}], 
               LineBox[{1097, 1463}], 
               LineBox[{1098, 1464}], 
               LineBox[{1101, 1471}], 
               LineBox[{1103, 1477}], 
               LineBox[{1104, 1478}], 
               LineBox[{1108, 1486}], 
               LineBox[{1109, 1487}], 
               LineBox[{1110, 1488}], 
               LineBox[{1111, 1489}], 
               LineBox[{1112, 1490}], 
               LineBox[{1113, 1491}], 
               LineBox[{1114, 1492}], 
               LineBox[{1116, 1498}], 
               LineBox[{1117, 1499}], 
               LineBox[{1119, 1505}], 
               LineBox[{1120, 1506}], 
               LineBox[{1121, 1507}], 
               LineBox[{1122, 1508}], 
               LineBox[{1123, 1509}], 
               LineBox[{1124, 1510}], 
               LineBox[{1125, 1511}], 
               LineBox[{1126, 1512}], 
               LineBox[{1127, 1513}], 
               LineBox[{1128, 1514}], 
               LineBox[{1129, 1515}], 
               LineBox[{1130, 1516}], 
               LineBox[{1131, 1517}], 
               LineBox[{1132, 1518}], 
               LineBox[{1133, 1519}], 
               LineBox[{1134, 1520}], 
               LineBox[{1135, 1521}], 
               LineBox[{1136, 1522}], 
               LineBox[{1137, 1523}], 
               LineBox[{1138, 1524}], 
               LineBox[{1139, 1525}], 
               LineBox[{1140, 1526}], 
               LineBox[{1141, 1527}], 
               LineBox[{1142, 1528}], 
               LineBox[{1143, 1529}], 
               LineBox[{1144, 1530}], 
               LineBox[{1145, 1531}], 
               LineBox[{1146, 1532}], 
               LineBox[{1147, 1533}], 
               LineBox[{1148, 1534}], 
               LineBox[{1149, 1535}], 
               LineBox[{1150, 1536}], 
               LineBox[{1151, 1537}], 
               LineBox[{1152, 1538}], 
               LineBox[{1153, 1539}], 
               LineBox[{1154, 1540}], 
               LineBox[{1156, 1546}], 
               LineBox[{1157, 1547}], 
               LineBox[{1158, 1548}], 
               LineBox[{1159, 1549}], 
               LineBox[{1160, 1550}], 
               LineBox[{1161, 1551}], 
               LineBox[{1162, 1552}], 
               LineBox[{1163, 1553}], 
               LineBox[{1164, 1554}], 
               LineBox[{1165, 1555}], 
               LineBox[{1166, 1556}], 
               LineBox[{1167, 1557}], 
               LineBox[{1168, 1558}], 
               LineBox[{1169, 1559}], 
               LineBox[{1170, 1560}], 
               LineBox[{1171, 1561}], 
               LineBox[{1172, 1562}], 
               LineBox[{1173, 1563}], 
               LineBox[{1174, 1564}], 
               LineBox[{1175, 1565}], 
               LineBox[{1176, 1566}], 
               LineBox[{1177, 1567}], 
               LineBox[{1178, 1568}], 
               LineBox[{1179, 1569}], 
               LineBox[{1180, 1570}], 
               LineBox[{1181, 1571}], 
               LineBox[{1182, 1572}], 
               LineBox[{1183, 1573}], 
               LineBox[{1184, 1574}], 
               LineBox[{1185, 1575}], 
               LineBox[{1187, 1581}], 
               LineBox[{1188, 1582}], 
               LineBox[{1189, 1583}], 
               LineBox[{1190, 1584}], 
               LineBox[{1191, 1585}], 
               LineBox[{1192, 1586}], 
               LineBox[{1194, 1592}], 
               LineBox[{1195, 1593}], 
               LineBox[{1196, 1594}], 
               LineBox[{1197, 1595}], 
               LineBox[{1198, 1596}], 
               LineBox[{1199, 1597}], 
               LineBox[{1200, 1598}], 
               LineBox[{1202, 1604}], 
               LineBox[{1203, 1605}], 
               LineBox[{1204, 1606}], 
               LineBox[{1205, 1607}], 
               LineBox[{1206, 1608}], 
               LineBox[{1207, 1609}], 
               LineBox[{1208, 1610}], 
               LineBox[{1209, 1611}], 
               LineBox[{1210, 1612}], 
               LineBox[{1211, 1613}], 
               LineBox[{1212, 1614}], 
               LineBox[{1213, 1615}], 
               LineBox[{1214, 1616}], 
               LineBox[{1215, 1617}], 
               LineBox[{1216, 1618}], 
               LineBox[{1218, 1624}], 
               LineBox[{1219, 1625}], 
               LineBox[{1220, 1626}], 
               LineBox[{1221, 1627}], 
               LineBox[{1222, 1628}], 
               LineBox[{1223, 1629}], 
               LineBox[{1224, 1630}], 
               LineBox[{1225, 1631}], 
               LineBox[{1226, 1632}], 
               LineBox[{1227, 1633}], 
               LineBox[{1228, 1634}], 
               LineBox[{1230, 1640}], 
               LineBox[{1231, 1641}], 
               LineBox[{1232, 1642}], 
               LineBox[{1233, 1643}], 
               LineBox[{1234, 1644}], 
               LineBox[{1236, 1650}], 
               LineBox[{1237, 1651}], 
               LineBox[{1238, 1652}], 
               LineBox[{1239, 1653}], 
               LineBox[{1240, 1654}], 
               LineBox[{1241, 1655}], 
               LineBox[{1243, 1661}], 
               LineBox[{1244, 1662}], 
               LineBox[{1245, 1663}], 
               LineBox[{1246, 1664}], 
               LineBox[{1247, 1665}], 
               LineBox[{1248, 1666}], 
               LineBox[{1250, 1672}], 
               LineBox[{1251, 1673}], 
               LineBox[{1253, 1679}], 
               LineBox[{1254, 1680}], 
               LineBox[{1256, 1686}], 
               LineBox[{1258, 1692}], 
               LineBox[{1260, 1698}], 
               LineBox[{1261, 1699}], 
               LineBox[{1262, 1700}], 
               LineBox[{1263, 1701}], 
               LineBox[{1264, 1702}], 
               LineBox[{1265, 1703}], 
               LineBox[{1267, 1709}], 
               LineBox[{1268, 1710}], 
               LineBox[{1271, 1717}], 
               LineBox[{1272, 1718}], 
               LineBox[{1273, 1719}], 
               LineBox[{1274, 1720}], 
               LineBox[{1275, 1721}], 
               LineBox[{1277, 1727}], 
               LineBox[{1280, 1734}], 
               LineBox[{1281, 1735}], 
               LineBox[{1286, 1744}], 
               LineBox[{1287, 1745}], 
               LineBox[{1288, 1746}], 
               LineBox[{1291, 1753}], 
               LineBox[{1292, 1754}], 
               LineBox[{1293, 1755}], 
               LineBox[{1294, 1756}], 
               LineBox[{1295, 1757}]}, {
               Directive[
                RGBColor[1, 0.5, 0], 
                Opacity[0.2]], 
               LineBox[{728, 1383}], 
               LineBox[{730, 1389}], 
               LineBox[{734, 1397}], 
               LineBox[{735, 1398}], 
               LineBox[{736, 1399}], 
               LineBox[{737, 1400}], 
               LineBox[{738, 1401}], 
               LineBox[{739, 1402}], 
               LineBox[{740, 1403}], 
               LineBox[{741, 1404}], 
               LineBox[{742, 1405}], 
               LineBox[{743, 1406}], 
               LineBox[{744, 1407}], 
               LineBox[{745, 1408}], 
               LineBox[{746, 1409}], 
               LineBox[{747, 1410}], 
               LineBox[{748, 1411}], 
               LineBox[{749, 1412}], 
               LineBox[{750, 1413}], 
               LineBox[{751, 1414}], 
               LineBox[{753, 1420}], 
               LineBox[{755, 1426}], 
               LineBox[{756, 1427}], 
               LineBox[{757, 1428}], 
               LineBox[{758, 1429}], 
               LineBox[{761, 1436}], 
               LineBox[{762, 1437}], 
               LineBox[{763, 1438}], 
               LineBox[{765, 1444}], 
               LineBox[{768, 1451}], 
               LineBox[{769, 1452}], 
               LineBox[{771, 1458}], 
               LineBox[{772, 1459}], 
               LineBox[{776, 1467}], 
               LineBox[{777, 1468}], 
               LineBox[{779, 1474}], 
               LineBox[{782, 1481}], 
               LineBox[{783, 1482}], 
               LineBox[{784, 1483}], 
               LineBox[{792, 1495}], 
               LineBox[{795, 1502}], 
               LineBox[{832, 1543}], 
               LineBox[{863, 1578}], 
               LineBox[{870, 1589}], 
               LineBox[{878, 1601}], 
               LineBox[{894, 1621}], 
               LineBox[{906, 1637}], 
               LineBox[{912, 1647}], 
               LineBox[{919, 1658}], 
               LineBox[{926, 1669}], 
               LineBox[{929, 1676}], 
               LineBox[{932, 1683}], 
               LineBox[{934, 1689}], 
               LineBox[{936, 1695}], 
               LineBox[{943, 1706}], 
               LineBox[{946, 1713}], 
               LineBox[{947, 1714}], 
               LineBox[{953, 1724}], 
               LineBox[{955, 1730}], 
               LineBox[{956, 1731}], 
               LineBox[{959, 1738}], 
               LineBox[{960, 1739}], 
               LineBox[{961, 1740}], 
               LineBox[{962, 1741}], 
               LineBox[{966, 1749}], 
               LineBox[{967, 1750}], 
               LineBox[{973, 1760}], 
               LineBox[{974, 1761}]}}, {{
               Directive[
                PointSize[0.004583333333333334], 
                AbsoluteThickness[1.6], 
                RGBColor[1, 0, 0]], 
               PointBox[CompressedData["
1:eJwNxGeAiAUAANAPEZEKDaN0lZGGBkKl0C7rKqIlhezsyiylRJNyd8Y5Z9ww
bnHc4DjnJnc4d7aGVUaaRsj78V5In2GhQysEQdBes6sGQRjhRDCHucxjPpEs
IIqFRLOIxSxhKTHEEkc8y1jOClaSQCJJJJPCKlaTyhrWkkY6GWSyjvVksYGN
ZLOJHDaTSx75FFBIEVvYSjElbGM7OyhlJ2WUs4vd7GEv+9jPAQ7yIz/xM79w
iMMc4SjH+JXfOM4JTnKK3znNH/zJX/zNP/zLGc5yjvP8xwUucon/CaoFQQUq
UokrqEwVrqQq1biK6tTgampyDddyHbWoTR2u5wZu5CbqUo/6NOBmbqEhtxLC
bdzOHTSiMU1oyp004y7u5h7upTn3cT8P8CAtaEkrHqI1bWjLwzzCo7TjMR6n
PR3oyBM8yVM8zTM8y3M8zwt0ojNd6Eo3QnmRl3iZ7vTgFXrSi1d5jdd5gzfp
zVv04W3eoS/96M+7DGAggxjMEIYyjPcYzghGMorRjGEs7/MBHzKO8UxgIpOY
zEd8zBQ+4VOm8hmfM40vmM4MvuQrvuYbvuU7ZjKL7/mB2YQRTgRzmMs85hPJ
AqJYSDSLWMwSlhJDLHHEs4zlrGAlCSSSRDIprGI1qaxhLWmkk0Em61hPFhvY
SDabyGEzueSRTwGFFLGFrRRTwja2s4NSdlJGOZcBOqm6zQ==
                "]]}, {}, {
               Directive[
                PointSize[0.004583333333333334], 
                AbsoluteThickness[1.6], 
                RGBColor[1, 0.5, 0]], 
               PointBox[CompressedData["
1:eJwNxGeADgQAANBPFLkrkmiKc8ftOze54XAcbnB7n1tC664lDVHRoGFra1DR
EG2jNKyWlIw20Vahjej9eK9XU2txS5tAIJCtkKBAoDehhNGHvoQTQSRRRBND
LHHE048EEkkimRRS6c8A0kgng0wGksUgBjOEbIYyjByGM4KR5JJHPgWMYjSF
FFFMCaWUUU4FlVRRTQ211DGGehpopIlmxnIB4xjPBC7kIi7mEi6lhVYu43Ku
4EquYiJXM4lruJbruJ7J3MAUpnIjN3Ez05jOLdzKbdzODGZyB3dyF3czi9nM
YS7zmM8CFnIP93If9/MAD/IQi3iYR3iUx1jMEh7nCZ5kKct4iqd5hmdZznOs
YCXP8wIv8hIv8wqvsorVrGEtr/E663iDN3mLt1nPBjayic28w7u8x/t8wBY+
ZCsf8THb+ITt7GAnu/iUz/icL/iSr/ia3ezhG/ayj2/5ju/5gR/5iZ/Zzy/8
ym8c4CCH+J0/+JO/+Jt/+JfDHOEo/3GM4wSCA4E2nEBb2nEiJ9GeDpxMR4II
5hROpROdOY0unE5XzqAb3TmTszibcziX8+jB+fSkFyH0JpQw+tCXcCKIJIpo
Yogljnj6kUAiSSSTQir9GUAa6WSQyUCyGMRghpDNUIaRw3BGMJJc8singFGM
ppAiiimhlDLKqaCSKqqpoZY6xlBPA4000cxY/gdkPqFH
                
                "]]}, {}}}], {{}, {}}}, {
          DisplayFunction -> Identity, DisplayFunction -> Identity, 
           AspectRatio -> NCache[GoldenRatio^(-1), 0.6180339887498948], 
           Axes -> {True, True}, AxesLabel -> {
             FormBox["\"Day\"", TraditionalForm], 
             FormBox["\"Infections, Deaths x 5\"", TraditionalForm]}, 
           AxesOrigin -> {0, 0}, DisplayFunction :> Identity, 
           Frame -> {{False, False}, {False, False}}, 
           FrameLabel -> {{None, None}, {None, None}}, 
           FrameTicks -> {{Automatic, Automatic}, {Automatic, Automatic}}, 
           GridLines -> {None, None}, GridLinesStyle -> Directive[
             GrayLevel[0.5, 0.4]], 
           Method -> {
            "OptimizePlotMarkers" -> True, "OptimizePlotMarkers" -> True, 
             "CoordinatesToolOptions" -> {"DisplayFunction" -> ({
                 Identity[
                  Part[#, 1]], 
                 Identity[
                  Part[#, 2]]}& ), "CopiedValueFunction" -> ({
                 Identity[
                  Part[#, 1]], 
                 Identity[
                  Part[#, 2]]}& )}}, PlotLabel -> 
           FormBox["\"Infections, Deaths per capita\"", TraditionalForm], 
           PlotRange -> {{0, 330.}, {0, 0.000593475603286614}}, 
           PlotRangeClipping -> True, PlotRangePadding -> {{
              Scaled[0.02], 
              Scaled[0.02]}, {
              Scaled[0.02], 
              Scaled[0.05]}}, Ticks -> {Automatic, Automatic}}], 
         FormBox[
          FormBox[
           
           TemplateBox[{
            "\"New Infections\"", "\"Model Reported New Infections\"", 
             "\"Deaths \[Times] 10\"", "\"Model Deaths \[Times] 10\""}, 
            "PointLegend", DisplayFunction -> (FormBox[
              StyleBox[
               StyleBox[
                PaneBox[
                 TagBox[
                  GridBox[{{
                    TagBox[
                    GridBox[{{
                    GraphicsBox[{{}, {
                    Directive[
                    EdgeForm[
                    Directive[
                    Opacity[0.3], 
                    GrayLevel[0]]], 
                    PointSize[0.5], 
                    AbsoluteThickness[1.6], 
                    RGBColor[1, 0, 0]], {
                    Directive[
                    EdgeForm[
                    Directive[
                    Opacity[0.3], 
                    GrayLevel[0]]], 
                    PointSize[0.5], 
                    AbsoluteThickness[1.6], 
                    RGBColor[1, 0, 0]], 
                    PointBox[
                    NCache[{
                    Scaled[{
                    Rational[1, 2], 
                    Rational[1, 2]}]}, {
                    Scaled[{0.5, 0.5}]}]]}}}, AspectRatio -> Full, 
                    ImageSize -> {10, 10}, PlotRangePadding -> None, 
                    ImagePadding -> Automatic, 
                    BaselinePosition -> (Scaled[0.1] -> Baseline)], #}, {
                    GraphicsBox[{{
                    Directive[
                    EdgeForm[
                    Directive[
                    Opacity[0.3], 
                    GrayLevel[0]]], 
                    PointSize[0.5], 
                    AbsoluteThickness[1.6], 
                    RGBColor[1, 0, 0]], {
                    LineBox[{{0, 10}, {20, 10}}]}}, {
                    Directive[
                    EdgeForm[
                    Directive[
                    Opacity[0.3], 
                    GrayLevel[0]]], 
                    PointSize[0.5], 
                    AbsoluteThickness[1.6], 
                    RGBColor[1, 0, 0]], {}}}, AspectRatio -> Full, 
                    ImageSize -> {20, 10}, PlotRangePadding -> None, 
                    ImagePadding -> Automatic, 
                    BaselinePosition -> (Scaled[0.1] -> Baseline)], #2}, {
                    GraphicsBox[{{}, {
                    Directive[
                    EdgeForm[
                    Directive[
                    Opacity[0.3], 
                    GrayLevel[0]]], 
                    PointSize[0.5], 
                    AbsoluteThickness[1.6], 
                    RGBColor[1, 0.5, 0]], {
                    Directive[
                    EdgeForm[
                    Directive[
                    Opacity[0.3], 
                    GrayLevel[0]]], 
                    PointSize[0.5], 
                    AbsoluteThickness[1.6], 
                    RGBColor[1, 0.5, 0]], 
                    PointBox[
                    NCache[{
                    Scaled[{
                    Rational[1, 2], 
                    Rational[1, 2]}]}, {
                    Scaled[{0.5, 0.5}]}]]}}}, AspectRatio -> Full, 
                    ImageSize -> {10, 10}, PlotRangePadding -> None, 
                    ImagePadding -> Automatic, 
                    BaselinePosition -> (Scaled[0.1] -> Baseline)], #3}, {
                    GraphicsBox[{{
                    Directive[
                    EdgeForm[
                    Directive[
                    Opacity[0.3], 
                    GrayLevel[0]]], 
                    PointSize[0.5], 
                    AbsoluteThickness[1.6], 
                    RGBColor[1, 0.5, 0]], {
                    LineBox[{{0, 10}, {20, 10}}]}}, {
                    Directive[
                    EdgeForm[
                    Directive[
                    Opacity[0.3], 
                    GrayLevel[0]]], 
                    PointSize[0.5], 
                    AbsoluteThickness[1.6], 
                    RGBColor[1, 0.5, 0]], {}}}, AspectRatio -> Full, 
                    ImageSize -> {20, 10}, PlotRangePadding -> None, 
                    ImagePadding -> Automatic, 
                    BaselinePosition -> (Scaled[0.1] -> Baseline)], #4}}, 
                    GridBoxAlignment -> {
                    "Columns" -> {Center, Left}, "Rows" -> {{Baseline}}}, 
                    AutoDelete -> False, 
                    GridBoxDividers -> {
                    "Columns" -> {{False}}, "Rows" -> {{False}}}, 
                    GridBoxItemSize -> {
                    "Columns" -> {{All}}, "Rows" -> {{All}}}, 
                    GridBoxSpacings -> {
                    "Columns" -> {{0.5}}, "Rows" -> {{0.8}}}], "Grid"]}}, 
                   GridBoxAlignment -> {
                    "Columns" -> {{Left}}, "Rows" -> {{Top}}}, AutoDelete -> 
                   False, GridBoxItemSize -> {
                    "Columns" -> {{Automatic}}, "Rows" -> {{Automatic}}}, 
                   GridBoxSpacings -> {"Columns" -> {{1}}, "Rows" -> {{0}}}], 
                  "Grid"], Alignment -> Left, AppearanceElements -> None, 
                 ImageMargins -> {{5, 5}, {5, 5}}, ImageSizeAction -> 
                 "ResizeToFit"], LineIndent -> 0, StripOnInput -> False], {
               FontFamily -> "Arial"}, Background -> Automatic, StripOnInput -> 
               False], TraditionalForm]& ), 
            InterpretationFunction :> (RowBox[{"PointLegend", "[", 
               RowBox[{
                 RowBox[{"{", 
                   RowBox[{
                    RowBox[{"Directive", "[", 
                    RowBox[{
                    RowBox[{"PointSize", "[", "0.004583333333333334`", "]"}], 
                    ",", 
                    RowBox[{"AbsoluteThickness", "[", "1.6`", "]"}], ",", 
                    InterpretationBox[
                    ButtonBox[
                    TooltipBox[
                    GraphicsBox[{{
                    GrayLevel[0], 
                    RectangleBox[{0, 0}]}, {
                    GrayLevel[0], 
                    RectangleBox[{1, -1}]}, {
                    RGBColor[1, 0, 0], 
                    RectangleBox[{0, -1}, {2, 1}]}}, DefaultBaseStyle -> 
                    "ColorSwatchGraphics", AspectRatio -> 1, Frame -> True, 
                    FrameStyle -> RGBColor[0.6666666666666666, 0., 0.], 
                    FrameTicks -> None, PlotRangePadding -> None, ImageSize -> 
                    Dynamic[{Automatic, 1.35 CurrentValue["FontCapHeight"]/
                    AbsoluteCurrentValue[Magnification]}]], 
                    StyleBox[
                    RowBox[{"RGBColor", "[", 
                    RowBox[{"1", ",", "0", ",", "0"}], "]"}], NumberMarks -> 
                    False]], Appearance -> None, BaseStyle -> {}, 
                    BaselinePosition -> Baseline, DefaultBaseStyle -> {}, 
                    ButtonFunction :> With[{Typeset`box$ = EvaluationBox[]}, 
                    If[
                    Not[
                    AbsoluteCurrentValue["Deployed"]], 
                    SelectionMove[Typeset`box$, All, Expression]; 
                    FrontEnd`Private`$ColorSelectorInitialAlpha = 1; 
                    FrontEnd`Private`$ColorSelectorInitialColor = 
                    RGBColor[1, 0, 0]; 
                    FrontEnd`Private`$ColorSelectorUseMakeBoxes = True; 
                    MathLink`CallFrontEnd[
                    FrontEnd`AttachCell[Typeset`box$, 
                    FrontEndResource["RGBColorValueSelector"], {
                    0, {Left, Bottom}}, {Left, Top}, 
                    "ClosingActions" -> {
                    "SelectionDeparture", "ParentChanged", 
                    "EvaluatorQuit"}]]]], BaseStyle -> Inherited, Evaluator -> 
                    Automatic, Method -> "Preemptive"], 
                    RGBColor[1, 0, 0], Editable -> False, Selectable -> 
                    False]}], "]"}], ",", 
                    RowBox[{"Directive", "[", 
                    RowBox[{
                    RowBox[{"PointSize", "[", "0.004583333333333334`", "]"}], 
                    ",", 
                    RowBox[{"AbsoluteThickness", "[", "1.6`", "]"}], ",", 
                    InterpretationBox[
                    ButtonBox[
                    TooltipBox[
                    GraphicsBox[{{
                    GrayLevel[0], 
                    RectangleBox[{0, 0}]}, {
                    GrayLevel[0], 
                    RectangleBox[{1, -1}]}, {
                    RGBColor[1, 0, 0], 
                    RectangleBox[{0, -1}, {2, 1}]}}, DefaultBaseStyle -> 
                    "ColorSwatchGraphics", AspectRatio -> 1, Frame -> True, 
                    FrameStyle -> RGBColor[0.6666666666666666, 0., 0.], 
                    FrameTicks -> None, PlotRangePadding -> None, ImageSize -> 
                    Dynamic[{Automatic, 1.35 CurrentValue["FontCapHeight"]/
                    AbsoluteCurrentValue[Magnification]}]], 
                    StyleBox[
                    RowBox[{"RGBColor", "[", 
                    RowBox[{"1", ",", "0", ",", "0"}], "]"}], NumberMarks -> 
                    False]], Appearance -> None, BaseStyle -> {}, 
                    BaselinePosition -> Baseline, DefaultBaseStyle -> {}, 
                    ButtonFunction :> With[{Typeset`box$ = EvaluationBox[]}, 
                    If[
                    Not[
                    AbsoluteCurrentValue["Deployed"]], 
                    SelectionMove[Typeset`box$, All, Expression]; 
                    FrontEnd`Private`$ColorSelectorInitialAlpha = 1; 
                    FrontEnd`Private`$ColorSelectorInitialColor = 
                    RGBColor[1, 0, 0]; 
                    FrontEnd`Private`$ColorSelectorUseMakeBoxes = True; 
                    MathLink`CallFrontEnd[
                    FrontEnd`AttachCell[Typeset`box$, 
                    FrontEndResource["RGBColorValueSelector"], {
                    0, {Left, Bottom}}, {Left, Top}, 
                    "ClosingActions" -> {
                    "SelectionDeparture", "ParentChanged", 
                    "EvaluatorQuit"}]]]], BaseStyle -> Inherited, Evaluator -> 
                    Automatic, Method -> "Preemptive"], 
                    RGBColor[1, 0, 0], Editable -> False, Selectable -> 
                    False]}], "]"}], ",", 
                    RowBox[{"Directive", "[", 
                    RowBox[{
                    RowBox[{"PointSize", "[", "0.004583333333333334`", "]"}], 
                    ",", 
                    RowBox[{"AbsoluteThickness", "[", "1.6`", "]"}], ",", 
                    InterpretationBox[
                    ButtonBox[
                    TooltipBox[
                    GraphicsBox[{{
                    GrayLevel[0], 
                    RectangleBox[{0, 0}]}, {
                    GrayLevel[0], 
                    RectangleBox[{1, -1}]}, {
                    RGBColor[1, 0.5, 0], 
                    RectangleBox[{0, -1}, {2, 1}]}}, DefaultBaseStyle -> 
                    "ColorSwatchGraphics", AspectRatio -> 1, Frame -> True, 
                    FrameStyle -> 
                    RGBColor[0.6666666666666666, 0.33333333333333337`, 0.], 
                    FrameTicks -> None, PlotRangePadding -> None, ImageSize -> 
                    Dynamic[{Automatic, 1.35 CurrentValue["FontCapHeight"]/
                    AbsoluteCurrentValue[Magnification]}]], 
                    StyleBox[
                    RowBox[{"RGBColor", "[", 
                    RowBox[{"1", ",", "0.5`", ",", "0"}], "]"}], NumberMarks -> 
                    False]], Appearance -> None, BaseStyle -> {}, 
                    BaselinePosition -> Baseline, DefaultBaseStyle -> {}, 
                    ButtonFunction :> With[{Typeset`box$ = EvaluationBox[]}, 
                    If[
                    Not[
                    AbsoluteCurrentValue["Deployed"]], 
                    SelectionMove[Typeset`box$, All, Expression]; 
                    FrontEnd`Private`$ColorSelectorInitialAlpha = 1; 
                    FrontEnd`Private`$ColorSelectorInitialColor = 
                    RGBColor[1, 0.5, 0]; 
                    FrontEnd`Private`$ColorSelectorUseMakeBoxes = True; 
                    MathLink`CallFrontEnd[
                    FrontEnd`AttachCell[Typeset`box$, 
                    FrontEndResource["RGBColorValueSelector"], {
                    0, {Left, Bottom}}, {Left, Top}, 
                    "ClosingActions" -> {
                    "SelectionDeparture", "ParentChanged", 
                    "EvaluatorQuit"}]]]], BaseStyle -> Inherited, Evaluator -> 
                    Automatic, Method -> "Preemptive"], 
                    RGBColor[1, 0.5, 0], Editable -> False, Selectable -> 
                    False]}], "]"}], ",", 
                    RowBox[{"Directive", "[", 
                    RowBox[{
                    RowBox[{"PointSize", "[", "0.004583333333333334`", "]"}], 
                    ",", 
                    RowBox[{"AbsoluteThickness", "[", "1.6`", "]"}], ",", 
                    InterpretationBox[
                    ButtonBox[
                    TooltipBox[
                    GraphicsBox[{{
                    GrayLevel[0], 
                    RectangleBox[{0, 0}]}, {
                    GrayLevel[0], 
                    RectangleBox[{1, -1}]}, {
                    RGBColor[1, 0.5, 0], 
                    RectangleBox[{0, -1}, {2, 1}]}}, DefaultBaseStyle -> 
                    "ColorSwatchGraphics", AspectRatio -> 1, Frame -> True, 
                    FrameStyle -> 
                    RGBColor[0.6666666666666666, 0.33333333333333337`, 0.], 
                    FrameTicks -> None, PlotRangePadding -> None, ImageSize -> 
                    Dynamic[{Automatic, 1.35 CurrentValue["FontCapHeight"]/
                    AbsoluteCurrentValue[Magnification]}]], 
                    StyleBox[
                    RowBox[{"RGBColor", "[", 
                    RowBox[{"1", ",", "0.5`", ",", "0"}], "]"}], NumberMarks -> 
                    False]], Appearance -> None, BaseStyle -> {}, 
                    BaselinePosition -> Baseline, DefaultBaseStyle -> {}, 
                    ButtonFunction :> With[{Typeset`box$ = EvaluationBox[]}, 
                    If[
                    Not[
                    AbsoluteCurrentValue["Deployed"]], 
                    SelectionMove[Typeset`box$, All, Expression]; 
                    FrontEnd`Private`$ColorSelectorInitialAlpha = 1; 
                    FrontEnd`Private`$ColorSelectorInitialColor = 
                    RGBColor[1, 0.5, 0]; 
                    FrontEnd`Private`$ColorSelectorUseMakeBoxes = True; 
                    MathLink`CallFrontEnd[
                    FrontEnd`AttachCell[Typeset`box$, 
                    FrontEndResource["RGBColorValueSelector"], {
                    0, {Left, Bottom}}, {Left, Top}, 
                    "ClosingActions" -> {
                    "SelectionDeparture", "ParentChanged", 
                    "EvaluatorQuit"}]]]], BaseStyle -> Inherited, Evaluator -> 
                    Automatic, Method -> "Preemptive"], 
                    RGBColor[1, 0.5, 0], Editable -> False, Selectable -> 
                    False]}], "]"}]}], "}"}], ",", 
                 RowBox[{"{", 
                   RowBox[{#, ",", #2, ",", #3, ",", #4}], "}"}], ",", 
                 RowBox[{"LegendMarkers", "\[Rule]", 
                   RowBox[{"{", 
                    RowBox[{
                    RowBox[{"{", 
                    RowBox[{"False", ",", "Automatic"}], "}"}], ",", 
                    RowBox[{"{", 
                    RowBox[{"False", ",", "Automatic"}], "}"}]}], "}"}]}], 
                 ",", 
                 RowBox[{"Joined", "\[Rule]", 
                   RowBox[{"{", 
                    RowBox[{"False", ",", "True", ",", "False", ",", "True"}],
                     "}"}]}], ",", 
                 RowBox[{"LabelStyle", "\[Rule]", 
                   RowBox[{"{", "}"}]}], ",", 
                 RowBox[{"LegendLayout", "\[Rule]", "\"Column\""}]}], 
               "]"}]& ), Editable -> True], TraditionalForm], 
          TraditionalForm]},
        "Legended",
        DisplayFunction->(GridBox[{{
            TagBox[
             ItemBox[
              PaneBox[
               TagBox[#, "SkipImageSizeLevel"], 
               Alignment -> {Center, Baseline}, BaselinePosition -> Baseline],
               DefaultBaseStyle -> "Labeled"], "SkipImageSizeLevel"], 
            ItemBox[#2, DefaultBaseStyle -> "LabeledLabel"]}}, 
          GridBoxAlignment -> {"Columns" -> {{Center}}, "Rows" -> {{Center}}},
           AutoDelete -> False, GridBoxItemSize -> Automatic, 
          BaselinePosition -> {1, 1}]& ),
        Editable->True,
        InterpretationFunction->(RowBox[{"Legended", "[", 
           RowBox[{#, ",", 
             RowBox[{"Placed", "[", 
               RowBox[{#2, ",", "After"}], "]"}]}], "]"}]& )], 
       TemplateBox[{
         GraphicsBox[{{}, {{{}, {}, {
              Hue[0.67, 0.6, 0.6], 
              Directive[
               PointSize[0.004583333333333334], 
               AbsoluteThickness[1.6], 
               RGBColor[1, 0.5, 0]], 
              LineBox[CompressedData["
1:eJxdz0uulFUUBeANLZo0bNCgURhDjCGkEHwhwkFReYklvhBRDxfwgQ8K1Jad
3XAANYQzhDuEPYQ7hDOEGoIhmpj6/s6f76ysrOwTe09uPzocEdcPRTz///tt
L/3197mTf+5F+++h7foIPopfwMfwcbzAL+KX8En8Mn4Fn8Kn8RKfwa/is/gc
fg2/jt/Ab+K38Hn8Nr6A38EX8SXcdp04LpPjeJccx3vkOK6Q43ifHMcH5Dg+
JMdxlRzHNXIc18lx3CDHcZMcx0fkOG6R4/iYHMdq1w0nLhyf0MeJC8dt+jhx
4fiUPk5cOD6jjxMXjs/p48SF4wv6OHHh+JI+Tlw47tDHiQvHV/Rx4sJxlz5O
XDi+po8TF4579HHiwvENfZy4cHxLHycuHN/Rx4kLR9/1AjfcceKBC08c99nH
DXeceODCE8ce+7jhjhMPXHjieMA+brjjxAMXnjgeso8b7jjxwIUnjkfs44Y7
Tjxw4Ynje/Zxwx0nHrjwxPED+7jhjhMPXHji+JF93HDHiQcuPHH8xD5uuOPE
AxeeOB6zjxvuOPHAhSeOn9nHDXeceODCE8cv7OOGO048cOGJ41f2ccMdJx64
8MTxG/u44Y4TD1x44njCPm6448QDF5441rs+ihd4iRte4Y7XOPEGD7yPCx/g
ibc4nnI/XuAlbniFO17jxBs88D4ufIAn3uJ4xv14gZe44RXueI0Tb/DA+7jw
AZ54i+N37scLvMQNr3DHa5x4gwfex4UP8MRbHH9wP17gJW54hTte48QbPP73
PzA4bHA=
               "]]}, {
              Hue[0.9060679774997897, 0.6, 0.6], 
              Directive[
               PointSize[0.004583333333333334], 
               AbsoluteThickness[1.6], 
               RGBColor[1, 0, 0]], 
              LineBox[CompressedData["
1:eJxFl3dYk2fbxuOgagsFERUtH4YKCqJvUcQBBU5FERGRGZZAEggJO+sFqbXG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               "]]}, {
              Hue[0.1421359549995791, 0.6, 0.6], 
              Directive[
               PointSize[0.004583333333333334], 
               AbsoluteThickness[1.6], 
               RGBColor[0, 0, 1]], 
              LineBox[CompressedData["
1:eJxF13tcjOn7B/DBOiTUV5KEpoNYfFNSYqWPolYH1ZTOh6npfJjmkJwZhN21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               "]]}, {
              Hue[0.37820393249936934`, 0.6, 0.6], 
              Directive[
               PointSize[0.004583333333333334], 
               AbsoluteThickness[1.6], 
               RGBColor[1, 0, 1]], 
              LineBox[CompressedData["
1:eJw1l3k8lOsbxseSLClK61FGnEgRLWRJVwlJMUyWpIxlMAxmsxQyUmdRp9Bi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               "]]}, {
              Hue[0.6142719099991583, 0.6, 0.6], 
              Directive[
               PointSize[0.004583333333333334], 
               AbsoluteThickness[1.6], 
               Dashing[{0, Small}], 
               RGBColor[0.5, 0, 0.5]], 
              LineBox[CompressedData["
1:eJw1l3lczPkfx6daSWinRLGOyYbc6XAkenWsLt33PdMx3TVHLR00uZZVSo4s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               "]]}, {
              Hue[0.8503398874989481, 0.6, 0.6], 
              Directive[
               PointSize[0.004583333333333334], 
               AbsoluteThickness[1.6], 
               Dashing[{0, Small}], 
               RGBColor[0, 1, 0]], 
              LineBox[CompressedData["
1:eJw113lcTfkfx/EzoTJZQ9rkVoO06GYqU7a3LGmEivbSve3brXtvt2QpV5Ms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               "]]}, {
              Hue[0.08640786499873876, 0.6, 0.6], 
              Directive[
               PointSize[0.004583333333333334], 
               AbsoluteThickness[1.6], 
               Thickness[Large], 
               Dashing[{Small, Small}], 
               GrayLevel[0.5]], 
              LineBox[CompressedData["
1:eJxdzUuulFUUBeCNLZvVoGHDRkkMMYaYUvEBPjiKD15igQq+PYKoKEKhDGAP
oYZwhnCHsIdwh3CGUEMgxob5v93Z+bKysl648+jmvWci4sqJiH//f3e4sPzR
ln4Wr/BJ/Bx+Hq/xKfwiPo1fwi/jM/gVvMGv4tfw6/gsfgO/id/Cb+Nz+Dx+
B7+L38Pv4wu4LZ04PiDH8SE5jovkOD4ix/ExOY5PyHF8So7jEjmOy+Q4rpDj
uEqO4xo5js/IcVwnx/E5OY7t0g0nLhw36OPEheMmfZy4cHxBHycuHF/Sx4kL
x1f0ceLCcYs+Tlw4btPHiQvH1/Rx4sLxDX2cuHB8Sx8nLhzf0ceJC8f39HHi
wvEDfZy4cPxIHycuHD/Rx4kLR196jRvuOPHAhSeOn9nHDXeceODCE8cd9nHD
HSceuPDEcZd93HDHiQcuPHH8wj5uuOPEAxeeOO6xjxvuOPHAhSeOX9nHDXec
eODCE8dv7OOGO048cOGJ43f2ccMdJx648MRxn33ccMeJBy48cfzBPm6448QD
F544/mQfN9xx4oELTxwP2McNd5x44MITx1/s44Y7Tjxw4YnjIfu44Y4TD1x4
4njEPm6448QDF544dkuv8BpvcMNb3PEOJ97jgY9w4WM88QHH46VXeI03uOEt
7niHE+/xwEe48DGe+IDj76VXeI03uOEt7niHE+/xwEe48DGe+IDjn6VXeI03
uOEt7niHE+/xwEe48DGe+IDjydIrvMYb3PAWd7zDifd4/O+nYdPOiA==
               
               "]]}}}, {{}, {}}}, {
          DisplayFunction -> Identity, DisplayFunction -> Identity, 
           AspectRatio -> NCache[GoldenRatio^(-1), 0.6180339887498948], 
           Axes -> {True, True}, AxesLabel -> {
             FormBox["\"Day\"", TraditionalForm], 
             FormBox["\"Epidemic\"", TraditionalForm]}, AxesOrigin -> {0, 0}, 
           DisplayFunction :> Identity, 
           Frame -> {{False, False}, {False, False}}, 
           FrameLabel -> {{None, None}, {None, None}}, 
           FrameTicks -> {{Automatic, Automatic}, {Automatic, Automatic}}, 
           GridLines -> {None, None}, GridLinesStyle -> Directive[
             GrayLevel[0.5, 0.4]], 
           Method -> {
            "OptimizePlotMarkers" -> True, "OptimizePlotMarkers" -> True, 
             "CoordinatesToolOptions" -> {"DisplayFunction" -> ({
                 Identity[
                  Part[#, 1]], 
                 Identity[
                  Part[#, 2]]}& ), "CopiedValueFunction" -> ({
                 Identity[
                  Part[#, 1]], 
                 Identity[
                  Part[#, 2]]}& )}}, PlotLabel -> 
           FormBox["\"Infection Rates, Infected, Removed\"", TraditionalForm],
            PlotRange -> {{0, 330.}, {0, 28.997181628174108`}}, 
           PlotRangeClipping -> True, PlotRangePadding -> {{
              Scaled[0.02], 
              Scaled[0.02]}, {
              Scaled[0.02], 
              Scaled[0.05]}}, Ticks -> {Automatic, Automatic}}], 
         FormBox[
          FormBox[
           
           TemplateBox[{
            "\"Initial Infection Factor, \
\\!\\(\\*FractionBox[SubscriptBox[\\(r\\), \\(0\\)], \\(m + d\\)]\\)\"", 
             "\"Infection Factor, \
\\!\\(\\*FractionBox[\\(\\*SubscriptBox[\\(r\\), \\(t\\)] \
\\*SubscriptBox[\\(S\\), \\(t\\)]\\), \\(m + d\\)]\\)\"", 
             "\"Infection Rate, \\!\\(\\*FractionBox[SubscriptBox[\\(r\\), \
\\(t\\)], \\(m + d\\)]\\)\"", 
             "\"Infection Risk, \\!\\(\\*SubscriptBox[\\(r\\), \\(t\\)]\\)\\!\
\\(\\*SubscriptBox[\\(F\\), \\(t\\)]\\) x 1000\"", 
             "\"Infected \[Times] 100\"", "\"Removed \[Times] 100\"", 
             "\"Stability Threshold, 1\""}, "PointLegend", 
            DisplayFunction -> (FormBox[
              StyleBox[
               StyleBox[
                PaneBox[
                 TagBox[
                  GridBox[{{
                    TagBox[
                    GridBox[{{
                    GraphicsBox[{{
                    Directive[
                    EdgeForm[
                    Directive[
                    Opacity[0.3], 
                    GrayLevel[0]]], 
                    PointSize[0.5], 
                    AbsoluteThickness[1.6], 
                    RGBColor[1, 0.5, 0]], {
                    LineBox[{{0, 10}, {40, 10}}]}}, {
                    Directive[
                    EdgeForm[
                    Directive[
                    Opacity[0.3], 
                    GrayLevel[0]]], 
                    PointSize[0.5], 
                    AbsoluteThickness[1.6], 
                    RGBColor[1, 0.5, 0]], {}}}, AspectRatio -> Full, 
                    ImageSize -> {40, 10}, PlotRangePadding -> None, 
                    ImagePadding -> Automatic, 
                    BaselinePosition -> (Scaled[0.1] -> Baseline)], #}, {
                    GraphicsBox[{{
                    Directive[
                    EdgeForm[
                    Directive[
                    Opacity[0.3], 
                    GrayLevel[0]]], 
                    PointSize[0.5], 
                    AbsoluteThickness[1.6], 
                    RGBColor[1, 0, 0]], {
                    LineBox[{{0, 10}, {40, 10}}]}}, {
                    Directive[
                    EdgeForm[
                    Directive[
                    Opacity[0.3], 
                    GrayLevel[0]]], 
                    PointSize[0.5], 
                    AbsoluteThickness[1.6], 
                    RGBColor[1, 0, 0]], {}}}, AspectRatio -> Full, 
                    ImageSize -> {40, 10}, PlotRangePadding -> None, 
                    ImagePadding -> Automatic, 
                    BaselinePosition -> (Scaled[0.1] -> Baseline)], #2}, {
                    GraphicsBox[{{
                    Directive[
                    EdgeForm[
                    Directive[
                    Opacity[0.3], 
                    GrayLevel[0]]], 
                    PointSize[0.5], 
                    AbsoluteThickness[1.6], 
                    RGBColor[0, 0, 1]], {
                    LineBox[{{0, 10}, {40, 10}}]}}, {
                    Directive[
                    EdgeForm[
                    Directive[
                    Opacity[0.3], 
                    GrayLevel[0]]], 
                    PointSize[0.5], 
                    AbsoluteThickness[1.6], 
                    RGBColor[0, 0, 1]], {}}}, AspectRatio -> Full, 
                    ImageSize -> {40, 10}, PlotRangePadding -> None, 
                    ImagePadding -> Automatic, 
                    BaselinePosition -> (Scaled[0.1] -> Baseline)], #3}, {
                    GraphicsBox[{{
                    Directive[
                    EdgeForm[
                    Directive[
                    Opacity[0.3], 
                    GrayLevel[0]]], 
                    PointSize[0.5], 
                    AbsoluteThickness[1.6], 
                    RGBColor[1, 0, 1]], {
                    LineBox[{{0, 10}, {40, 10}}]}}, {
                    Directive[
                    EdgeForm[
                    Directive[
                    Opacity[0.3], 
                    GrayLevel[0]]], 
                    PointSize[0.5], 
                    AbsoluteThickness[1.6], 
                    RGBColor[1, 0, 1]], {}}}, AspectRatio -> Full, 
                    ImageSize -> {40, 10}, PlotRangePadding -> None, 
                    ImagePadding -> Automatic, 
                    BaselinePosition -> (Scaled[0.1] -> Baseline)], #4}, {
                    GraphicsBox[{{
                    Directive[
                    EdgeForm[
                    Directive[
                    Opacity[0.3], 
                    GrayLevel[0]]], 
                    PointSize[0.5], 
                    AbsoluteThickness[1.6], 
                    Dashing[{0, Small}], 
                    RGBColor[0.5, 0, 0.5]], {
                    LineBox[{{0, 10}, {40, 10}}]}}, {
                    Directive[
                    EdgeForm[
                    Directive[
                    Opacity[0.3], 
                    GrayLevel[0]]], 
                    PointSize[0.5], 
                    AbsoluteThickness[1.6], 
                    Dashing[{0, Small}], 
                    RGBColor[0.5, 0, 0.5]], {}}}, AspectRatio -> Full, 
                    ImageSize -> {40, 10}, PlotRangePadding -> None, 
                    ImagePadding -> Automatic, 
                    BaselinePosition -> (Scaled[0.1] -> Baseline)], #5}, {
                    GraphicsBox[{{
                    Directive[
                    EdgeForm[
                    Directive[
                    Opacity[0.3], 
                    GrayLevel[0]]], 
                    PointSize[0.5], 
                    AbsoluteThickness[1.6], 
                    Dashing[{0, Small}], 
                    RGBColor[0, 1, 0]], {
                    LineBox[{{0, 10}, {40, 10}}]}}, {
                    Directive[
                    EdgeForm[
                    Directive[
                    Opacity[0.3], 
                    GrayLevel[0]]], 
                    PointSize[0.5], 
                    AbsoluteThickness[1.6], 
                    Dashing[{0, Small}], 
                    RGBColor[0, 1, 0]], {}}}, AspectRatio -> Full, 
                    ImageSize -> {40, 10}, PlotRangePadding -> None, 
                    ImagePadding -> Automatic, 
                    BaselinePosition -> (Scaled[0.1] -> Baseline)], #6}, {
                    GraphicsBox[{{
                    Directive[
                    EdgeForm[
                    Directive[
                    Opacity[0.3], 
                    GrayLevel[0]]], 
                    PointSize[0.5], 
                    AbsoluteThickness[1.6], 
                    Thickness[Large], 
                    Dashing[{Small, Small}], 
                    GrayLevel[0.5]], {
                    LineBox[{{0, 10}, {40, 10}}]}}, {
                    Directive[
                    EdgeForm[
                    Directive[
                    Opacity[0.3], 
                    GrayLevel[0]]], 
                    PointSize[0.5], 
                    AbsoluteThickness[1.6], 
                    Thickness[Large], 
                    Dashing[{Small, Small}], 
                    GrayLevel[0.5]], {}}}, AspectRatio -> Full, 
                    ImageSize -> {40, 10}, PlotRangePadding -> None, 
                    ImagePadding -> Automatic, 
                    BaselinePosition -> (Scaled[0.1] -> Baseline)], #7}}, 
                    GridBoxAlignment -> {
                    "Columns" -> {Center, Left}, "Rows" -> {{Baseline}}}, 
                    AutoDelete -> False, 
                    GridBoxDividers -> {
                    "Columns" -> {{False}}, "Rows" -> {{False}}}, 
                    GridBoxItemSize -> {
                    "Columns" -> {{All}}, "Rows" -> {{All}}}, 
                    GridBoxSpacings -> {
                    "Columns" -> {{0.5}}, "Rows" -> {{0.8}}}], "Grid"]}}, 
                   GridBoxAlignment -> {
                    "Columns" -> {{Left}}, "Rows" -> {{Top}}}, AutoDelete -> 
                   False, 
                   GridBoxItemSize -> {
                    "Columns" -> {{Automatic}}, "Rows" -> {{Automatic}}}, 
                   GridBoxSpacings -> {"Columns" -> {{1}}, "Rows" -> {{0}}}], 
                  "Grid"], Alignment -> Left, AppearanceElements -> None, 
                 ImageMargins -> {{5, 5}, {5, 5}}, ImageSizeAction -> 
                 "ResizeToFit"], LineIndent -> 0, StripOnInput -> False], {
               FontFamily -> "Arial"}, Background -> Automatic, StripOnInput -> 
               False], TraditionalForm]& ), 
            InterpretationFunction :> (RowBox[{"PointLegend", "[", 
               RowBox[{
                 RowBox[{"{", 
                   RowBox[{
                    RowBox[{"Directive", "[", 
                    RowBox[{
                    RowBox[{"PointSize", "[", "0.004583333333333334`", "]"}], 
                    ",", 
                    RowBox[{"AbsoluteThickness", "[", "1.6`", "]"}], ",", 
                    InterpretationBox[
                    ButtonBox[
                    TooltipBox[
                    GraphicsBox[{{
                    GrayLevel[0], 
                    RectangleBox[{0, 0}]}, {
                    GrayLevel[0], 
                    RectangleBox[{1, -1}]}, {
                    RGBColor[1, 0.5, 0], 
                    RectangleBox[{0, -1}, {2, 1}]}}, DefaultBaseStyle -> 
                    "ColorSwatchGraphics", AspectRatio -> 1, Frame -> True, 
                    FrameStyle -> 
                    RGBColor[0.6666666666666666, 0.33333333333333337`, 0.], 
                    FrameTicks -> None, PlotRangePadding -> None, ImageSize -> 
                    Dynamic[{Automatic, 1.35 CurrentValue["FontCapHeight"]/
                    AbsoluteCurrentValue[Magnification]}]], 
                    StyleBox[
                    RowBox[{"RGBColor", "[", 
                    RowBox[{"1", ",", "0.5`", ",", "0"}], "]"}], NumberMarks -> 
                    False]], Appearance -> None, BaseStyle -> {}, 
                    BaselinePosition -> Baseline, DefaultBaseStyle -> {}, 
                    ButtonFunction :> With[{Typeset`box$ = EvaluationBox[]}, 
                    If[
                    Not[
                    AbsoluteCurrentValue["Deployed"]], 
                    SelectionMove[Typeset`box$, All, Expression]; 
                    FrontEnd`Private`$ColorSelectorInitialAlpha = 1; 
                    FrontEnd`Private`$ColorSelectorInitialColor = 
                    RGBColor[1, 0.5, 0]; 
                    FrontEnd`Private`$ColorSelectorUseMakeBoxes = True; 
                    MathLink`CallFrontEnd[
                    FrontEnd`AttachCell[Typeset`box$, 
                    FrontEndResource["RGBColorValueSelector"], {
                    0, {Left, Bottom}}, {Left, Top}, 
                    "ClosingActions" -> {
                    "SelectionDeparture", "ParentChanged", 
                    "EvaluatorQuit"}]]]], BaseStyle -> Inherited, Evaluator -> 
                    Automatic, Method -> "Preemptive"], 
                    RGBColor[1, 0.5, 0], Editable -> False, Selectable -> 
                    False]}], "]"}], ",", 
                    RowBox[{"Directive", "[", 
                    RowBox[{
                    RowBox[{"PointSize", "[", "0.004583333333333334`", "]"}], 
                    ",", 
                    RowBox[{"AbsoluteThickness", "[", "1.6`", "]"}], ",", 
                    InterpretationBox[
                    ButtonBox[
                    TooltipBox[
                    GraphicsBox[{{
                    GrayLevel[0], 
                    RectangleBox[{0, 0}]}, {
                    GrayLevel[0], 
                    RectangleBox[{1, -1}]}, {
                    RGBColor[1, 0, 0], 
                    RectangleBox[{0, -1}, {2, 1}]}}, DefaultBaseStyle -> 
                    "ColorSwatchGraphics", AspectRatio -> 1, Frame -> True, 
                    FrameStyle -> RGBColor[0.6666666666666666, 0., 0.], 
                    FrameTicks -> None, PlotRangePadding -> None, ImageSize -> 
                    Dynamic[{Automatic, 1.35 CurrentValue["FontCapHeight"]/
                    AbsoluteCurrentValue[Magnification]}]], 
                    StyleBox[
                    RowBox[{"RGBColor", "[", 
                    RowBox[{"1", ",", "0", ",", "0"}], "]"}], NumberMarks -> 
                    False]], Appearance -> None, BaseStyle -> {}, 
                    BaselinePosition -> Baseline, DefaultBaseStyle -> {}, 
                    ButtonFunction :> With[{Typeset`box$ = EvaluationBox[]}, 
                    If[
                    Not[
                    AbsoluteCurrentValue["Deployed"]], 
                    SelectionMove[Typeset`box$, All, Expression]; 
                    FrontEnd`Private`$ColorSelectorInitialAlpha = 1; 
                    FrontEnd`Private`$ColorSelectorInitialColor = 
                    RGBColor[1, 0, 0]; 
                    FrontEnd`Private`$ColorSelectorUseMakeBoxes = True; 
                    MathLink`CallFrontEnd[
                    FrontEnd`AttachCell[Typeset`box$, 
                    FrontEndResource["RGBColorValueSelector"], {
                    0, {Left, Bottom}}, {Left, Top}, 
                    "ClosingActions" -> {
                    "SelectionDeparture", "ParentChanged", 
                    "EvaluatorQuit"}]]]], BaseStyle -> Inherited, Evaluator -> 
                    Automatic, Method -> "Preemptive"], 
                    RGBColor[1, 0, 0], Editable -> False, Selectable -> 
                    False]}], "]"}], ",", 
                    RowBox[{"Directive", "[", 
                    RowBox[{
                    RowBox[{"PointSize", "[", "0.004583333333333334`", "]"}], 
                    ",", 
                    RowBox[{"AbsoluteThickness", "[", "1.6`", "]"}], ",", 
                    InterpretationBox[
                    ButtonBox[
                    TooltipBox[
                    GraphicsBox[{{
                    GrayLevel[0], 
                    RectangleBox[{0, 0}]}, {
                    GrayLevel[0], 
                    RectangleBox[{1, -1}]}, {
                    RGBColor[0, 0, 1], 
                    RectangleBox[{0, -1}, {2, 1}]}}, DefaultBaseStyle -> 
                    "ColorSwatchGraphics", AspectRatio -> 1, Frame -> True, 
                    FrameStyle -> RGBColor[0., 0., 0.6666666666666666], 
                    FrameTicks -> None, PlotRangePadding -> None, ImageSize -> 
                    Dynamic[{Automatic, 1.35 CurrentValue["FontCapHeight"]/
                    AbsoluteCurrentValue[Magnification]}]], 
                    StyleBox[
                    RowBox[{"RGBColor", "[", 
                    RowBox[{"0", ",", "0", ",", "1"}], "]"}], NumberMarks -> 
                    False]], Appearance -> None, BaseStyle -> {}, 
                    BaselinePosition -> Baseline, DefaultBaseStyle -> {}, 
                    ButtonFunction :> With[{Typeset`box$ = EvaluationBox[]}, 
                    If[
                    Not[
                    AbsoluteCurrentValue["Deployed"]], 
                    SelectionMove[Typeset`box$, All, Expression]; 
                    FrontEnd`Private`$ColorSelectorInitialAlpha = 1; 
                    FrontEnd`Private`$ColorSelectorInitialColor = 
                    RGBColor[0, 0, 1]; 
                    FrontEnd`Private`$ColorSelectorUseMakeBoxes = True; 
                    MathLink`CallFrontEnd[
                    FrontEnd`AttachCell[Typeset`box$, 
                    FrontEndResource["RGBColorValueSelector"], {
                    0, {Left, Bottom}}, {Left, Top}, 
                    "ClosingActions" -> {
                    "SelectionDeparture", "ParentChanged", 
                    "EvaluatorQuit"}]]]], BaseStyle -> Inherited, Evaluator -> 
                    Automatic, Method -> "Preemptive"], 
                    RGBColor[0, 0, 1], Editable -> False, Selectable -> 
                    False]}], "]"}], ",", 
                    RowBox[{"Directive", "[", 
                    RowBox[{
                    RowBox[{"PointSize", "[", "0.004583333333333334`", "]"}], 
                    ",", 
                    RowBox[{"AbsoluteThickness", "[", "1.6`", "]"}], ",", 
                    InterpretationBox[
                    ButtonBox[
                    TooltipBox[
                    GraphicsBox[{{
                    GrayLevel[0], 
                    RectangleBox[{0, 0}]}, {
                    GrayLevel[0], 
                    RectangleBox[{1, -1}]}, {
                    RGBColor[1, 0, 1], 
                    RectangleBox[{0, -1}, {2, 1}]}}, DefaultBaseStyle -> 
                    "ColorSwatchGraphics", AspectRatio -> 1, Frame -> True, 
                    FrameStyle -> 
                    RGBColor[0.6666666666666666, 0., 0.6666666666666666], 
                    FrameTicks -> None, PlotRangePadding -> None, ImageSize -> 
                    Dynamic[{Automatic, 1.35 CurrentValue["FontCapHeight"]/
                    AbsoluteCurrentValue[Magnification]}]], 
                    StyleBox[
                    RowBox[{"RGBColor", "[", 
                    RowBox[{"1", ",", "0", ",", "1"}], "]"}], NumberMarks -> 
                    False]], Appearance -> None, BaseStyle -> {}, 
                    BaselinePosition -> Baseline, DefaultBaseStyle -> {}, 
                    ButtonFunction :> With[{Typeset`box$ = EvaluationBox[]}, 
                    If[
                    Not[
                    AbsoluteCurrentValue["Deployed"]], 
                    SelectionMove[Typeset`box$, All, Expression]; 
                    FrontEnd`Private`$ColorSelectorInitialAlpha = 1; 
                    FrontEnd`Private`$ColorSelectorInitialColor = 
                    RGBColor[1, 0, 1]; 
                    FrontEnd`Private`$ColorSelectorUseMakeBoxes = True; 
                    MathLink`CallFrontEnd[
                    FrontEnd`AttachCell[Typeset`box$, 
                    FrontEndResource["RGBColorValueSelector"], {
                    0, {Left, Bottom}}, {Left, Top}, 
                    "ClosingActions" -> {
                    "SelectionDeparture", "ParentChanged", 
                    "EvaluatorQuit"}]]]], BaseStyle -> Inherited, Evaluator -> 
                    Automatic, Method -> "Preemptive"], 
                    RGBColor[1, 0, 1], Editable -> False, Selectable -> 
                    False]}], "]"}], ",", 
                    RowBox[{"Directive", "[", 
                    RowBox[{
                    RowBox[{"PointSize", "[", "0.004583333333333334`", "]"}], 
                    ",", 
                    RowBox[{"AbsoluteThickness", "[", "1.6`", "]"}], ",", 
                    RowBox[{"Dashing", "[", 
                    RowBox[{"{", 
                    RowBox[{"0", ",", "Small"}], "}"}], "]"}], ",", 
                    InterpretationBox[
                    ButtonBox[
                    TooltipBox[
                    GraphicsBox[{{
                    GrayLevel[0], 
                    RectangleBox[{0, 0}]}, {
                    GrayLevel[0], 
                    RectangleBox[{1, -1}]}, {
                    RGBColor[0.5, 0, 0.5], 
                    RectangleBox[{0, -1}, {2, 1}]}}, DefaultBaseStyle -> 
                    "ColorSwatchGraphics", AspectRatio -> 1, Frame -> True, 
                    FrameStyle -> 
                    RGBColor[0.33333333333333337`, 0., 0.33333333333333337`], 
                    FrameTicks -> None, PlotRangePadding -> None, ImageSize -> 
                    Dynamic[{Automatic, 1.35 CurrentValue["FontCapHeight"]/
                    AbsoluteCurrentValue[Magnification]}]], 
                    StyleBox[
                    RowBox[{"RGBColor", "[", 
                    RowBox[{"0.5`", ",", "0", ",", "0.5`"}], "]"}], 
                    NumberMarks -> False]], Appearance -> None, 
                    BaseStyle -> {}, BaselinePosition -> Baseline, 
                    DefaultBaseStyle -> {}, ButtonFunction :> 
                    With[{Typeset`box$ = EvaluationBox[]}, 
                    If[
                    Not[
                    AbsoluteCurrentValue["Deployed"]], 
                    SelectionMove[Typeset`box$, All, Expression]; 
                    FrontEnd`Private`$ColorSelectorInitialAlpha = 1; 
                    FrontEnd`Private`$ColorSelectorInitialColor = 
                    RGBColor[0.5, 0, 0.5]; 
                    FrontEnd`Private`$ColorSelectorUseMakeBoxes = True; 
                    MathLink`CallFrontEnd[
                    FrontEnd`AttachCell[Typeset`box$, 
                    FrontEndResource["RGBColorValueSelector"], {
                    0, {Left, Bottom}}, {Left, Top}, 
                    "ClosingActions" -> {
                    "SelectionDeparture", "ParentChanged", 
                    "EvaluatorQuit"}]]]], BaseStyle -> Inherited, Evaluator -> 
                    Automatic, Method -> "Preemptive"], 
                    RGBColor[0.5, 0, 0.5], Editable -> False, Selectable -> 
                    False]}], "]"}], ",", 
                    RowBox[{"Directive", "[", 
                    RowBox[{
                    RowBox[{"PointSize", "[", "0.004583333333333334`", "]"}], 
                    ",", 
                    RowBox[{"AbsoluteThickness", "[", "1.6`", "]"}], ",", 
                    RowBox[{"Dashing", "[", 
                    RowBox[{"{", 
                    RowBox[{"0", ",", "Small"}], "}"}], "]"}], ",", 
                    InterpretationBox[
                    ButtonBox[
                    TooltipBox[
                    GraphicsBox[{{
                    GrayLevel[0], 
                    RectangleBox[{0, 0}]}, {
                    GrayLevel[0], 
                    RectangleBox[{1, -1}]}, {
                    RGBColor[0, 1, 0], 
                    RectangleBox[{0, -1}, {2, 1}]}}, DefaultBaseStyle -> 
                    "ColorSwatchGraphics", AspectRatio -> 1, Frame -> True, 
                    FrameStyle -> RGBColor[0., 0.6666666666666666, 0.], 
                    FrameTicks -> None, PlotRangePadding -> None, ImageSize -> 
                    Dynamic[{Automatic, 1.35 CurrentValue["FontCapHeight"]/
                    AbsoluteCurrentValue[Magnification]}]], 
                    StyleBox[
                    RowBox[{"RGBColor", "[", 
                    RowBox[{"0", ",", "1", ",", "0"}], "]"}], NumberMarks -> 
                    False]], Appearance -> None, BaseStyle -> {}, 
                    BaselinePosition -> Baseline, DefaultBaseStyle -> {}, 
                    ButtonFunction :> With[{Typeset`box$ = EvaluationBox[]}, 
                    If[
                    Not[
                    AbsoluteCurrentValue["Deployed"]], 
                    SelectionMove[Typeset`box$, All, Expression]; 
                    FrontEnd`Private`$ColorSelectorInitialAlpha = 1; 
                    FrontEnd`Private`$ColorSelectorInitialColor = 
                    RGBColor[0, 1, 0]; 
                    FrontEnd`Private`$ColorSelectorUseMakeBoxes = True; 
                    MathLink`CallFrontEnd[
                    FrontEnd`AttachCell[Typeset`box$, 
                    FrontEndResource["RGBColorValueSelector"], {
                    0, {Left, Bottom}}, {Left, Top}, 
                    "ClosingActions" -> {
                    "SelectionDeparture", "ParentChanged", 
                    "EvaluatorQuit"}]]]], BaseStyle -> Inherited, Evaluator -> 
                    Automatic, Method -> "Preemptive"], 
                    RGBColor[0, 1, 0], Editable -> False, Selectable -> 
                    False]}], "]"}], ",", 
                    RowBox[{"Directive", "[", 
                    RowBox[{
                    RowBox[{"PointSize", "[", "0.004583333333333334`", "]"}], 
                    ",", 
                    RowBox[{"AbsoluteThickness", "[", "1.6`", "]"}], ",", 
                    RowBox[{"Thickness", "[", "Large", "]"}], ",", 
                    RowBox[{"Dashing", "[", 
                    RowBox[{"{", 
                    RowBox[{"Small", ",", "Small"}], "}"}], "]"}], ",", 
                    InterpretationBox[
                    ButtonBox[
                    TooltipBox[
                    GraphicsBox[{{
                    GrayLevel[0], 
                    RectangleBox[{0, 0}]}, {
                    GrayLevel[0], 
                    RectangleBox[{1, -1}]}, {
                    GrayLevel[0.5], 
                    RectangleBox[{0, -1}, {2, 1}]}}, DefaultBaseStyle -> 
                    "ColorSwatchGraphics", AspectRatio -> 1, Frame -> True, 
                    FrameStyle -> GrayLevel[0.33333333333333337`], FrameTicks -> 
                    None, PlotRangePadding -> None, ImageSize -> 
                    Dynamic[{Automatic, 1.35 CurrentValue["FontCapHeight"]/
                    AbsoluteCurrentValue[Magnification]}]], 
                    StyleBox[
                    RowBox[{"GrayLevel", "[", "0.5`", "]"}], NumberMarks -> 
                    False]], Appearance -> None, BaseStyle -> {}, 
                    BaselinePosition -> Baseline, DefaultBaseStyle -> {}, 
                    ButtonFunction :> With[{Typeset`box$ = EvaluationBox[]}, 
                    If[
                    Not[
                    AbsoluteCurrentValue["Deployed"]], 
                    SelectionMove[Typeset`box$, All, Expression]; 
                    FrontEnd`Private`$ColorSelectorInitialAlpha = 1; 
                    FrontEnd`Private`$ColorSelectorInitialColor = 
                    GrayLevel[0.5]; 
                    FrontEnd`Private`$ColorSelectorUseMakeBoxes = True; 
                    MathLink`CallFrontEnd[
                    FrontEnd`AttachCell[Typeset`box$, 
                    FrontEndResource["GrayLevelColorValueSelector"], {
                    0, {Left, Bottom}}, {Left, Top}, 
                    "ClosingActions" -> {
                    "SelectionDeparture", "ParentChanged", 
                    "EvaluatorQuit"}]]]], BaseStyle -> Inherited, Evaluator -> 
                    Automatic, Method -> "Preemptive"], 
                    GrayLevel[0.5], Editable -> False, Selectable -> False]}],
                     "]"}]}], "}"}], ",", 
                 RowBox[{"{", 
                   
                   RowBox[{#, ",", #2, ",", #3, ",", #4, ",", #5, ",", #6, 
                    ",", #7}], "}"}], ",", 
                 RowBox[{"LegendMarkers", "\[Rule]", 
                   RowBox[{"{", 
                    RowBox[{
                    RowBox[{"{", 
                    RowBox[{"False", ",", "Automatic"}], "}"}], ",", 
                    RowBox[{"{", 
                    RowBox[{"False", ",", "Automatic"}], "}"}], ",", 
                    RowBox[{"{", 
                    RowBox[{"False", ",", "Automatic"}], "}"}], ",", 
                    RowBox[{"{", 
                    RowBox[{"False", ",", "Automatic"}], "}"}], ",", 
                    RowBox[{"{", 
                    RowBox[{"False", ",", "Automatic"}], "}"}], ",", 
                    RowBox[{"{", 
                    RowBox[{"False", ",", "Automatic"}], "}"}], ",", 
                    RowBox[{"{", 
                    RowBox[{"False", ",", "Automatic"}], "}"}]}], "}"}]}], 
                 ",", 
                 RowBox[{"Joined", "\[Rule]", 
                   RowBox[{"{", 
                    
                    RowBox[{
                    "True", ",", "True", ",", "True", ",", "True", ",", 
                    "True", ",", "True", ",", "True"}], "}"}]}], ",", 
                 RowBox[{"LabelStyle", "\[Rule]", 
                   RowBox[{"{", "}"}]}], ",", 
                 RowBox[{"LegendLayout", "\[Rule]", "\"Column\""}]}], 
               "]"}]& ), Editable -> True], TraditionalForm], 
          TraditionalForm]},
        "Legended",
        DisplayFunction->(GridBox[{{
            TagBox[
             ItemBox[
              PaneBox[
               TagBox[#, "SkipImageSizeLevel"], 
               Alignment -> {Center, Baseline}, BaselinePosition -> Baseline],
               DefaultBaseStyle -> "Labeled"], "SkipImageSizeLevel"], 
            ItemBox[#2, DefaultBaseStyle -> "LabeledLabel"]}}, 
          GridBoxAlignment -> {"Columns" -> {{Center}}, "Rows" -> {{Center}}},
           AutoDelete -> False, GridBoxItemSize -> Automatic, 
          BaselinePosition -> {1, 1}]& ),
        Editable->True,
        InterpretationFunction->(RowBox[{"Legended", "[", 
           RowBox[{#, ",", 
             RowBox[{"Placed", "[", 
               RowBox[{#2, ",", "After"}], "]"}]}], "]"}]& )]}
     },
     AutoDelete->False,
     GridBoxItemSize->{"Columns" -> {{Automatic}}, "Rows" -> {{Automatic}}}],
    "Grid"], ",", 
   TagBox[GridBox[{
      {
       TagBox[
        TagBox[GridBox[{
           {"\<\"Sweden\"\>"},
           {"\<\"2019-12-31 to 2020-11-25\"\>"},
           {
            TemplateBox[{", ", "\", \"", 
              RowBox[{
                FractionBox[
                 InterpretationBox[
                  StyleBox["\"1\"", ShowStringCharacters -> False], 1, 
                  Editable -> False], 
                 RowBox[{"d", "+", "m"}]], "\[Rule]", 
                InterpretationBox[
                 StyleBox["\"8.636\"", ShowStringCharacters -> False], 
                 8.636304606692702, AutoDelete -> True]}], 
              RowBox[{
                FractionBox["d", 
                 RowBox[{"d", "+", "m"}]], "\[Rule]", 
                InterpretationBox[
                 StyleBox["\"0.060\"", ShowStringCharacters -> False], 
                 0.05959803285250515, AutoDelete -> True]}], 
              RowBox[{
                FractionBox[
                 RowBox[{"r", "[", 
                   InterpretationBox[
                    StyleBox["\"0\"", ShowStringCharacters -> False], 0, 
                    Editable -> False], "]"}], 
                 RowBox[{"d", "+", "m"}]], "\[Rule]", 
                InterpretationBox[
                 StyleBox["\"2.034\"", ShowStringCharacters -> False], 
                 2.034121569086348, AutoDelete -> True]}], 
              RowBox[{
                RowBox[{
                  InterpretationBox[
                   StyleBox["\"1\"", ShowStringCharacters -> False], 1, 
                   Editable -> False], "-", 
                  FractionBox[
                   RowBox[{"d", "+", "m"}], 
                   RowBox[{"r", "[", 
                    InterpretationBox[
                    StyleBox["\"0\"", ShowStringCharacters -> False], 0, 
                    Editable -> False], "]"}]]}], "\[Rule]", 
                InterpretationBox[
                 StyleBox["\"0.508\"", ShowStringCharacters -> False], 
                 0.5083872983810094, AutoDelete -> True]}], 
              RowBox[{"b", "\[Rule]", 
                InterpretationBox[
                 StyleBox["\"1.000\"", ShowStringCharacters -> False], 
                 0.9999646822824656, AutoDelete -> True]}], 
              RowBox[{"population", "\[Rule]", 
                InterpretationBox[
                 StyleBox["\"10230185\"", ShowStringCharacters -> False], 
                 10230185, Editable -> False]}], 
              RowBox[{"popweight", "\[Rule]", 
                InterpretationBox[
                 StyleBox["\"0.001\"", ShowStringCharacters -> False], 
                 0.0013337495396253307`, AutoDelete -> True]}], 
              RowBox[{"totinfections", "\[Rule]", 
                InterpretationBox[
                 StyleBox["\"225560.000\"", ShowStringCharacters -> False], 
                 225560., AutoDelete -> True]}], 
              RowBox[{"infweight", "\[Rule]", 
                InterpretationBox[
                 StyleBox["\"0.004\"", ShowStringCharacters -> False], 
                 0.0037668748050367572`, AutoDelete -> True]}]},
             "RowWithSeparators"]},
           {
            TemplateBox[{", ", "\", \"", 
              RowBox[{"k", "\[Rule]", 
                FractionBox[
                 InterpretationBox[
                  StyleBox["\"1\"", ShowStringCharacters -> False], 1, 
                  Editable -> False], 
                 InterpretationBox[
                  StyleBox["\"10\"", ShowStringCharacters -> False], 10, 
                  Editable -> False]]}], 
              RowBox[{"\[Gamma]", "\[Rule]", 
                InterpretationBox[
                 StyleBox["\"1000\"", ShowStringCharacters -> False], 1000, 
                 Editable -> False]}], 
              RowBox[{"addedconstraints", "\[Rule]", 
                RowBox[{"{", 
                  RowBox[{
                    InterpretationBox[
                    StyleBox["\"1\"", ShowStringCharacters -> False], 1, 
                    Editable -> False], "\[GreaterEqual]", "b", 
                    "\[GreaterEqual]", 
                    InterpretationBox[
                    StyleBox["\"0.050\"", ShowStringCharacters -> False], 
                    0.05, AutoDelete -> True]}], "}"}]}], 
              RowBox[{"supportwidth", "\[Rule]", 
                InterpretationBox[
                 StyleBox["\"3\"", ShowStringCharacters -> False], 3, 
                 Editable -> False]}], 
              RowBox[{"M", "\[Rule]", 
                InterpretationBox[
                 StyleBox["\"3\"", ShowStringCharacters -> False], 3, 
                 Editable -> False]}]},
             "RowWithSeparators"]},
           {"\<\"\"\>"}
          },
          DefaultBaseStyle->"Column",
          GridBoxAlignment->{"Columns" -> {{Center}}},
          
          GridBoxItemSize->{
           "Columns" -> {{Automatic}}, "Rows" -> {{Automatic}}}],
         "Column"],
        NumberForm[#, {12, 3}]& ], "\[SpanFromLeft]"},
      {
       TemplateBox[{
         GraphicsBox[{{}, 
           GraphicsComplexBox[CompressedData["
1:eJztvXdcVMuy9z1mxYQZFXQExIQIBgyA/lSQIEiUHGaAIQ0wCZFtHMxZtlkU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            
            "], {{{}, {}, {}, {
               Hue[0.9060679774997897, 0.6, 0.6], 
               Directive[
                PointSize[0.004583333333333334], 
                AbsoluteThickness[1.6], 
                RGBColor[1, 0, 0]], 
               LineBox[CompressedData["
1:eJwl1HWQVWUYwOG7ICGhCCohBiJtEZIKLN2xdMPSuXQ3C0tKGJQCSncaiAoq
SIPSSCohYNAp9XzjH8/9nTnvzJlzvnfmZomNi+kSFYlE2vgpQUmiKUVpylCW
cpSnAhWpRGWqUJVqVKcGNYmhFrWpQ13qUZ8GNKQRjWlCU5rRnBbE0pJWtI76
//3a0o72dKAjnehM+Ig4utKN7vSgJ73oTR/60o/+DGAggxjMEIYyjOGMIJ6R
jCJpskgkQVPoaB3DWMYxngm8z0QmMZkpfMCHfMTHTGUa05nBTD7hU2Yxmzl8
xufMZR7zWcBCFrGYJSxlGctZwUpWsZo1rGUdX/AlX/E16/mGDXzLd3zPRjbx
Az/yE5vD7n33lrBz/Vm3so3t7GBn2LnZLt0ddu16j+7lF35lX9i1+/v1AAc5
FHbs3mE9Enbs+qj+xjGOc4KTYbdmp8Ju9bT+zh+c4Sznwk7Nzoed6p96gYtc
4i/+JsHsn7BD/Vcvc4WrXOM6N7jJLW5zh7vc4z/u84CHPCKSKBKJIhGJeYIk
JCUZyXmSFKQkFal5iqdZ4V3S6Cp9RtOSjmd5judZb5ZeN2gGzUgmXiAzL/IS
L/MKWXiVrLxGNrKTg5zkIjd52OeZr+sBfUPf5C3eJi/5OGGWX09pAX2HghSi
MEUoSjHe5T2KU4KSRFOK0pShLOUoTwUqUonKVKEq1ahODWoSQy1qU4e61KM+
DWhIIxrThKY0ozktiKUlrWhNG9rSjvZ0COea3P9LOFftpJ3pQhxd6UZ3etCT
XvSmD33pR38GhHP0jIHhHHWQDmYIQxnGcEYQz0hGkcBoxvAYJOytqw==
                
                "]]}, {}, {
               Hue[0.37820393249936934`, 0.6, 0.6], 
               Directive[
                PointSize[0.004583333333333334], 
                AbsoluteThickness[1.6], 
                RGBColor[1, 0.5, 0]], 
               LineBox[CompressedData["
1:eJwV1He4zmUYwPHfcYa9x7EKUZGKUImESmlQaIkGKlFRKqtBQxpURomiSUlF
ISFRlFlk772PY+/9uf/4nO/ze673fc+53vu+ToW2nZt3SkmSpLsfi1OTZAlL
WcZyVrCSVaxmDWtZx3o2sJFNbGYLW9nGdnawk13sJos9ZLOXfeznAAc5xGGO
cJRjHOcEJznFac5wlnMkaUmSQg5SSSOdDHKSi9zkIS/5yE8BClKIwhShKMUo
TgkyKUkpHk9PktLaQctoWS7gQspRngpcREUqcTGXcCmV6e69VfQyqnI5V3Al
1ajOVdSgJrW4mmu4ltpcRx3qcj31uIH6DPT5DXSwNtQbuYlhnm/Wz7SR3sKt
NOY2bucO7qQJTbmLuxnjPc30R22uLbiH8Z7v1fu4n0meH9Cp2lIf5A/nVvqX
ttZZ+pA+zCM8ynx3bbQt7Xgsvmv+d/+ELtP2ukKfjO+ftc4d9Sk2OD+tz7DV
uZN2Zofzs5qlz2m2dtED+ry+wIt0pVvMhh705CVe5hVepRe9eY3XeYM36cNb
9OVt3uFd3qMf/XmfD/iQATEjBsWM+IiPGUJmRpJ8omV0aMyMT2NmDGcEn/MF
X/IVX/MNIxnFt3zHaL6P2fFDzI6fGMs4fo698nt+iX3S8TqBifwa++RuUuyP
/qaTaeQ8JfZFp+rvTIsZM50Z/BmzZmbMmr/5h9nMYS7zYuYs4F/+i33wmQtj
B3RRzJ7FLGFp7ADLYwdi5l6zMmasq3Q1a2InYqbu1sUsdX3sBhvZFLN0tzlm
qFtiV9jG9tgVdrKL3TFDr8nSPTE752zdyz72xw5xkEMc5ghHOcZxTnCSU5zm
DGc5R2L/UshBKmmkk0FOcpGbPOQlH/kpQEEKUZgiFKUYxSlBJiUpxTR/d+n4
X0VZzgNJq80b
                "]]}, {}, {}, {}, {}, {}, {}, {}, {}, {}, {}, {
               Directive[
                RGBColor[1, 0, 0], 
                Opacity[0.2]], 
               LineBox[{1, 1726}], 
               LineBox[{320, 1727}], 
               LineBox[{321, 1728}], 
               LineBox[{322, 1729}], 
               LineBox[{323, 1730}], 
               LineBox[{324, 1731}], 
               LineBox[{325, 1732}], 
               LineBox[{326, 1733}], 
               LineBox[{327, 1734}], 
               LineBox[{328, 1735}], 
               LineBox[{329, 1736}], 
               LineBox[{330, 1737}], 
               LineBox[{331, 1738}], 
               LineBox[{332, 1739}], 
               LineBox[{333, 1740}], 
               LineBox[{334, 1741}], 
               LineBox[{335, 1742}], 
               LineBox[{336, 1743}], 
               LineBox[{337, 1744}], 
               LineBox[{338, 1745}], 
               LineBox[{339, 1746}], 
               LineBox[{340, 1747}], 
               LineBox[{341, 1748}], 
               LineBox[{342, 1749}], 
               LineBox[{343, 1750}], 
               LineBox[{344, 1751}], 
               LineBox[{345, 1752}], 
               LineBox[{346, 1753}], 
               LineBox[{347, 1754}], 
               LineBox[{348, 1755}], 
               LineBox[{349, 1756}], 
               LineBox[{350, 1757}], 
               LineBox[{351, 1758}], 
               LineBox[{352, 1759}], 
               LineBox[{353, 1760}], 
               LineBox[{354, 1761}], 
               LineBox[{355, 1762}], 
               LineBox[{356, 1763}], 
               LineBox[{357, 1764}], 
               LineBox[{358, 1765}], 
               LineBox[{359, 1766}], 
               LineBox[{360, 1767}], 
               LineBox[{361, 1768}], 
               LineBox[{362, 1769}], 
               LineBox[{363, 1770}], 
               LineBox[{364, 1771}], 
               LineBox[{365, 1772}], 
               LineBox[{366, 1773}], 
               LineBox[{367, 1774}], 
               LineBox[{368, 1775}], 
               LineBox[{369, 1776}], 
               LineBox[{370, 1777}], 
               LineBox[{371, 1778}], 
               LineBox[{372, 1779}], 
               LineBox[{373, 1780}], 
               LineBox[{374, 1781}], 
               LineBox[{375, 1782}], 
               LineBox[{376, 1783}], 
               LineBox[{377, 1784}], 
               LineBox[{378, 1785}], 
               LineBox[{379, 1786}], 
               LineBox[{380, 1787}], 
               LineBox[{381, 1788}], 
               LineBox[{382, 1789}], 
               LineBox[{383, 1790}], 
               LineBox[{384, 1791}], 
               LineBox[{385, 1792}], 
               LineBox[{386, 1793}], 
               LineBox[{387, 1794}], 
               LineBox[{388, 1795}], 
               LineBox[{389, 1796}], 
               LineBox[{390, 1797}], 
               LineBox[{392, 1803}], 
               LineBox[{393, 1804}], 
               LineBox[{394, 1805}], 
               LineBox[{395, 1806}], 
               LineBox[{396, 1807}], 
               LineBox[{397, 1808}], 
               LineBox[{398, 1809}], 
               LineBox[{399, 1810}], 
               LineBox[{400, 1811}], 
               LineBox[{401, 1812}], 
               LineBox[{402, 1813}], 
               LineBox[{403, 1814}], 
               LineBox[{404, 1815}], 
               LineBox[{405, 1816}], 
               LineBox[{406, 1817}], 
               LineBox[{407, 1818}], 
               LineBox[{408, 1819}], 
               LineBox[{409, 1820}], 
               LineBox[{410, 1821}], 
               LineBox[{411, 1822}], 
               LineBox[{412, 1823}], 
               LineBox[{413, 1824}], 
               LineBox[{414, 1825}], 
               LineBox[{415, 1826}], 
               LineBox[{416, 1827}], 
               LineBox[{417, 1828}], 
               LineBox[{418, 1829}], 
               LineBox[{419, 1830}], 
               LineBox[{420, 1831}], 
               LineBox[{421, 1832}], 
               LineBox[{422, 1833}], 
               LineBox[{423, 1834}], 
               LineBox[{424, 1835}], 
               LineBox[{425, 1836}], 
               LineBox[{426, 1837}], 
               LineBox[{427, 1838}], 
               LineBox[{428, 1839}], 
               LineBox[{429, 1840}], 
               LineBox[{430, 1841}], 
               LineBox[{431, 1842}], 
               LineBox[{432, 1843}], 
               LineBox[{433, 1844}], 
               LineBox[{434, 1845}], 
               LineBox[{435, 1846}], 
               LineBox[{436, 1847}], 
               LineBox[{437, 1848}], 
               LineBox[{438, 1849}], 
               LineBox[{439, 1850}], 
               LineBox[{440, 1851}], 
               LineBox[{441, 1852}], 
               LineBox[{442, 1853}], 
               LineBox[{443, 1854}], 
               LineBox[{444, 1855}], 
               LineBox[{445, 1856}], 
               LineBox[{446, 1857}], 
               LineBox[{447, 1858}], 
               LineBox[{448, 1859}], 
               LineBox[{449, 1860}], 
               LineBox[{450, 1861}], 
               LineBox[{451, 1862}], 
               LineBox[{452, 1863}], 
               LineBox[{454, 1869}], 
               LineBox[{455, 1870}], 
               LineBox[{456, 1871}], 
               LineBox[{457, 1872}], 
               LineBox[{458, 1873}], 
               LineBox[{459, 1874}], 
               LineBox[{462, 1881}], 
               LineBox[{463, 1882}], 
               LineBox[{464, 1883}], 
               LineBox[{465, 1884}], 
               LineBox[{466, 1885}], 
               LineBox[{471, 1894}], 
               LineBox[{472, 1895}], 
               LineBox[{479, 1906}], 
               LineBox[{486, 1917}], 
               LineBox[{493, 1928}], 
               LineBox[{528, 1967}], 
               LineBox[{535, 1978}], 
               LineBox[{556, 2003}], 
               LineBox[{563, 2014}], 
               LineBox[{619, 2074}], 
               LineBox[{636, 2095}]}, {
               Directive[
                RGBColor[1, 0, 0], 
                Opacity[0.2]], 
               LineBox[{73, 1800}], 
               LineBox[{135, 1866}], 
               LineBox[{142, 1877}], 
               LineBox[{143, 1878}], 
               LineBox[{149, 1888}], 
               LineBox[{150, 1889}], 
               LineBox[{151, 1890}], 
               LineBox[{152, 1891}], 
               LineBox[{155, 1898}], 
               LineBox[{156, 1899}], 
               LineBox[{157, 1900}], 
               LineBox[{158, 1901}], 
               LineBox[{159, 1902}], 
               LineBox[{160, 1903}], 
               LineBox[{162, 1909}], 
               LineBox[{163, 1910}], 
               LineBox[{164, 1911}], 
               LineBox[{165, 1912}], 
               LineBox[{166, 1913}], 
               LineBox[{167, 1914}], 
               LineBox[{169, 1920}], 
               LineBox[{170, 1921}], 
               LineBox[{171, 1922}], 
               LineBox[{172, 1923}], 
               LineBox[{173, 1924}], 
               LineBox[{174, 1925}], 
               LineBox[{176, 1931}], 
               LineBox[{177, 1932}], 
               LineBox[{178, 1933}], 
               LineBox[{179, 1934}], 
               LineBox[{180, 1935}], 
               LineBox[{181, 1936}], 
               LineBox[{182, 1937}], 
               LineBox[{183, 1938}], 
               LineBox[{184, 1939}], 
               LineBox[{185, 1940}], 
               LineBox[{186, 1941}], 
               LineBox[{187, 1942}], 
               LineBox[{188, 1943}], 
               LineBox[{189, 1944}], 
               LineBox[{190, 1945}], 
               LineBox[{191, 1946}], 
               LineBox[{192, 1947}], 
               LineBox[{193, 1948}], 
               LineBox[{194, 1949}], 
               LineBox[{195, 1950}], 
               LineBox[{196, 1951}], 
               LineBox[{197, 1952}], 
               LineBox[{198, 1953}], 
               LineBox[{199, 1954}], 
               LineBox[{200, 1955}], 
               LineBox[{201, 1956}], 
               LineBox[{202, 1957}], 
               LineBox[{203, 1958}], 
               LineBox[{204, 1959}], 
               LineBox[{205, 1960}], 
               LineBox[{206, 1961}], 
               LineBox[{207, 1962}], 
               LineBox[{208, 1963}], 
               LineBox[{209, 1964}], 
               LineBox[{211, 1970}], 
               LineBox[{212, 1971}], 
               LineBox[{213, 1972}], 
               LineBox[{214, 1973}], 
               LineBox[{215, 1974}], 
               LineBox[{216, 1975}], 
               LineBox[{218, 1981}], 
               LineBox[{219, 1982}], 
               LineBox[{220, 1983}], 
               LineBox[{221, 1984}], 
               LineBox[{222, 1985}], 
               LineBox[{223, 1986}], 
               LineBox[{224, 1987}], 
               LineBox[{225, 1988}], 
               LineBox[{226, 1989}], 
               LineBox[{227, 1990}], 
               LineBox[{228, 1991}], 
               LineBox[{229, 1992}], 
               LineBox[{230, 1993}], 
               LineBox[{231, 1994}], 
               LineBox[{232, 1995}], 
               LineBox[{233, 1996}], 
               LineBox[{234, 1997}], 
               LineBox[{235, 1998}], 
               LineBox[{236, 1999}], 
               LineBox[{237, 2000}], 
               LineBox[{239, 2006}], 
               LineBox[{240, 2007}], 
               LineBox[{241, 2008}], 
               LineBox[{242, 2009}], 
               LineBox[{243, 2010}], 
               LineBox[{244, 2011}], 
               LineBox[{246, 2017}], 
               LineBox[{247, 2018}], 
               LineBox[{248, 2019}], 
               LineBox[{249, 2020}], 
               LineBox[{250, 2021}], 
               LineBox[{251, 2022}], 
               LineBox[{252, 2023}], 
               LineBox[{253, 2024}], 
               LineBox[{254, 2025}], 
               LineBox[{255, 2026}], 
               LineBox[{256, 2027}], 
               LineBox[{257, 2028}], 
               LineBox[{258, 2029}], 
               LineBox[{259, 2030}], 
               LineBox[{260, 2031}], 
               LineBox[{261, 2032}], 
               LineBox[{262, 2033}], 
               LineBox[{263, 2034}], 
               LineBox[{264, 2035}], 
               LineBox[{265, 2036}], 
               LineBox[{266, 2037}], 
               LineBox[{267, 2038}], 
               LineBox[{268, 2039}], 
               LineBox[{269, 2040}], 
               LineBox[{270, 2041}], 
               LineBox[{271, 2042}], 
               LineBox[{272, 2043}], 
               LineBox[{273, 2044}], 
               LineBox[{274, 2045}], 
               LineBox[{275, 2046}], 
               LineBox[{276, 2047}], 
               LineBox[{277, 2048}], 
               LineBox[{278, 2049}], 
               LineBox[{279, 2050}], 
               LineBox[{280, 2051}], 
               LineBox[{281, 2052}], 
               LineBox[{282, 2053}], 
               LineBox[{283, 2054}], 
               LineBox[{284, 2055}], 
               LineBox[{285, 2056}], 
               LineBox[{286, 2057}], 
               LineBox[{287, 2058}], 
               LineBox[{288, 2059}], 
               LineBox[{289, 2060}], 
               LineBox[{290, 2061}], 
               LineBox[{291, 2062}], 
               LineBox[{292, 2063}], 
               LineBox[{293, 2064}], 
               LineBox[{294, 2065}], 
               LineBox[{295, 2066}], 
               LineBox[{296, 2067}], 
               LineBox[{297, 2068}], 
               LineBox[{298, 2069}], 
               LineBox[{299, 2070}], 
               LineBox[{300, 2071}], 
               LineBox[{302, 2077}], 
               LineBox[{303, 2078}], 
               LineBox[{304, 2079}], 
               LineBox[{305, 2080}], 
               LineBox[{306, 2081}], 
               LineBox[{307, 2082}], 
               LineBox[{308, 2083}], 
               LineBox[{309, 2084}], 
               LineBox[{310, 2085}], 
               LineBox[{311, 2086}], 
               LineBox[{312, 2087}], 
               LineBox[{313, 2088}], 
               LineBox[{314, 2089}], 
               LineBox[{315, 2090}], 
               LineBox[{316, 2091}], 
               
               LineBox[{317, 
                2092}]}, {}, {}, {}, {}, {}, {}, {}, {}, {}, {}, {}, {}, {
               Directive[
                RGBColor[1, 0.5, 0], 
                Opacity[0.2]], 
               LineBox[{650, 1309}], 
               LineBox[{979, 1310}], 
               LineBox[{980, 1311}], 
               LineBox[{981, 1312}], 
               LineBox[{982, 1313}], 
               LineBox[{983, 1314}], 
               LineBox[{984, 1315}], 
               LineBox[{985, 1316}], 
               LineBox[{986, 1317}], 
               LineBox[{987, 1318}], 
               LineBox[{988, 1319}], 
               LineBox[{989, 1320}], 
               LineBox[{990, 1321}], 
               LineBox[{991, 1322}], 
               LineBox[{992, 1323}], 
               LineBox[{993, 1324}], 
               LineBox[{994, 1325}], 
               LineBox[{995, 1326}], 
               LineBox[{996, 1327}], 
               LineBox[{997, 1328}], 
               LineBox[{998, 1329}], 
               LineBox[{999, 1330}], 
               LineBox[{1000, 1331}], 
               LineBox[{1001, 1332}], 
               LineBox[{1002, 1333}], 
               LineBox[{1003, 1334}], 
               LineBox[{1004, 1335}], 
               LineBox[{1005, 1336}], 
               LineBox[{1006, 1337}], 
               LineBox[{1007, 1338}], 
               LineBox[{1008, 1339}], 
               LineBox[{1009, 1340}], 
               LineBox[{1010, 1341}], 
               LineBox[{1011, 1342}], 
               LineBox[{1012, 1343}], 
               LineBox[{1013, 1344}], 
               LineBox[{1014, 1345}], 
               LineBox[{1015, 1346}], 
               LineBox[{1016, 1347}], 
               LineBox[{1017, 1348}], 
               LineBox[{1018, 1349}], 
               LineBox[{1019, 1350}], 
               LineBox[{1020, 1351}], 
               LineBox[{1021, 1352}], 
               LineBox[{1022, 1353}], 
               LineBox[{1023, 1354}], 
               LineBox[{1024, 1355}], 
               LineBox[{1025, 1356}], 
               LineBox[{1026, 1357}], 
               LineBox[{1027, 1358}], 
               LineBox[{1028, 1359}], 
               LineBox[{1029, 1360}], 
               LineBox[{1030, 1361}], 
               LineBox[{1031, 1362}], 
               LineBox[{1032, 1363}], 
               LineBox[{1033, 1364}], 
               LineBox[{1034, 1365}], 
               LineBox[{1035, 1366}], 
               LineBox[{1036, 1367}], 
               LineBox[{1037, 1368}], 
               LineBox[{1038, 1369}], 
               LineBox[{1039, 1370}], 
               LineBox[{1040, 1371}], 
               LineBox[{1041, 1372}], 
               LineBox[{1042, 1373}], 
               LineBox[{1043, 1374}], 
               LineBox[{1044, 1375}], 
               LineBox[{1045, 1376}], 
               LineBox[{1046, 1377}], 
               LineBox[{1047, 1378}], 
               LineBox[{1048, 1379}], 
               LineBox[{1049, 1380}], 
               LineBox[{1051, 1386}], 
               LineBox[{1052, 1387}], 
               LineBox[{1053, 1388}], 
               LineBox[{1054, 1389}], 
               LineBox[{1055, 1390}], 
               LineBox[{1056, 1391}], 
               LineBox[{1057, 1392}], 
               LineBox[{1058, 1393}], 
               LineBox[{1059, 1394}], 
               LineBox[{1060, 1395}], 
               LineBox[{1061, 1396}], 
               LineBox[{1062, 1397}], 
               LineBox[{1063, 1398}], 
               LineBox[{1064, 1399}], 
               LineBox[{1088, 1427}], 
               LineBox[{1092, 1435}], 
               LineBox[{1105, 1452}], 
               LineBox[{1109, 1460}], 
               LineBox[{1110, 1461}], 
               LineBox[{1111, 1462}], 
               LineBox[{1113, 1468}], 
               LineBox[{1114, 1469}], 
               LineBox[{1116, 1475}], 
               LineBox[{1121, 1484}], 
               LineBox[{1122, 1485}], 
               LineBox[{1123, 1486}], 
               LineBox[{1124, 1487}], 
               LineBox[{1125, 1488}], 
               LineBox[{1127, 1494}], 
               LineBox[{1130, 1501}], 
               LineBox[{1131, 1502}], 
               LineBox[{1134, 1509}], 
               LineBox[{1135, 1510}], 
               LineBox[{1137, 1516}], 
               LineBox[{1139, 1522}], 
               LineBox[{1140, 1523}], 
               LineBox[{1141, 1524}], 
               LineBox[{1142, 1525}], 
               LineBox[{1143, 1526}], 
               LineBox[{1144, 1527}], 
               LineBox[{1145, 1528}], 
               LineBox[{1146, 1529}], 
               LineBox[{1147, 1530}], 
               LineBox[{1148, 1531}], 
               LineBox[{1149, 1532}], 
               LineBox[{1150, 1533}], 
               LineBox[{1151, 1534}], 
               LineBox[{1152, 1535}], 
               LineBox[{1153, 1536}], 
               LineBox[{1154, 1537}], 
               LineBox[{1155, 1538}], 
               LineBox[{1156, 1539}], 
               LineBox[{1157, 1540}], 
               LineBox[{1158, 1541}], 
               LineBox[{1159, 1542}], 
               LineBox[{1160, 1543}], 
               LineBox[{1161, 1544}], 
               LineBox[{1162, 1545}], 
               LineBox[{1163, 1546}], 
               LineBox[{1164, 1547}], 
               LineBox[{1165, 1548}], 
               LineBox[{1166, 1549}], 
               LineBox[{1167, 1550}], 
               LineBox[{1168, 1551}], 
               LineBox[{1169, 1552}], 
               LineBox[{1170, 1553}], 
               LineBox[{1171, 1554}], 
               LineBox[{1172, 1555}], 
               LineBox[{1173, 1556}], 
               LineBox[{1174, 1557}], 
               LineBox[{1175, 1558}], 
               LineBox[{1177, 1564}], 
               LineBox[{1178, 1565}], 
               LineBox[{1179, 1566}], 
               LineBox[{1180, 1567}], 
               LineBox[{1181, 1568}], 
               LineBox[{1182, 1569}], 
               LineBox[{1183, 1570}], 
               LineBox[{1184, 1571}], 
               LineBox[{1185, 1572}], 
               LineBox[{1186, 1573}], 
               LineBox[{1187, 1574}], 
               LineBox[{1188, 1575}], 
               LineBox[{1189, 1576}], 
               LineBox[{1190, 1577}], 
               LineBox[{1191, 1578}], 
               LineBox[{1192, 1579}], 
               LineBox[{1193, 1580}], 
               LineBox[{1194, 1581}], 
               LineBox[{1195, 1582}], 
               LineBox[{1196, 1583}], 
               LineBox[{1197, 1584}], 
               LineBox[{1198, 1585}], 
               LineBox[{1199, 1586}], 
               LineBox[{1200, 1587}], 
               LineBox[{1201, 1588}], 
               LineBox[{1203, 1594}], 
               LineBox[{1204, 1595}], 
               LineBox[{1205, 1596}], 
               LineBox[{1206, 1597}], 
               LineBox[{1208, 1603}], 
               LineBox[{1209, 1604}], 
               LineBox[{1211, 1610}], 
               LineBox[{1212, 1611}], 
               LineBox[{1213, 1612}], 
               LineBox[{1214, 1613}], 
               LineBox[{1215, 1614}], 
               LineBox[{1216, 1615}], 
               LineBox[{1217, 1616}], 
               LineBox[{1218, 1617}], 
               LineBox[{1219, 1618}], 
               LineBox[{1220, 1619}], 
               LineBox[{1221, 1620}], 
               LineBox[{1222, 1621}], 
               LineBox[{1223, 1622}], 
               LineBox[{1224, 1623}], 
               LineBox[{1225, 1624}], 
               LineBox[{1226, 1625}], 
               LineBox[{1227, 1626}], 
               LineBox[{1228, 1627}], 
               LineBox[{1229, 1628}], 
               LineBox[{1230, 1629}], 
               LineBox[{1232, 1635}], 
               LineBox[{1233, 1636}], 
               LineBox[{1234, 1637}], 
               LineBox[{1235, 1638}], 
               LineBox[{1236, 1639}], 
               LineBox[{1237, 1640}], 
               LineBox[{1238, 1641}], 
               LineBox[{1239, 1642}], 
               LineBox[{1241, 1648}], 
               LineBox[{1242, 1649}], 
               LineBox[{1243, 1650}], 
               LineBox[{1244, 1651}], 
               LineBox[{1246, 1657}], 
               LineBox[{1247, 1658}], 
               LineBox[{1248, 1659}], 
               LineBox[{1249, 1660}], 
               LineBox[{1251, 1666}], 
               LineBox[{1252, 1667}], 
               LineBox[{1253, 1668}], 
               LineBox[{1254, 1669}], 
               LineBox[{1255, 1670}], 
               LineBox[{1256, 1671}], 
               LineBox[{1257, 1672}], 
               LineBox[{1258, 1673}], 
               LineBox[{1261, 1680}], 
               LineBox[{1262, 1681}], 
               LineBox[{1263, 1682}], 
               LineBox[{1264, 1683}], 
               LineBox[{1265, 1684}], 
               LineBox[{1266, 1685}], 
               LineBox[{1267, 1686}], 
               LineBox[{1268, 1687}], 
               LineBox[{1269, 1688}], 
               LineBox[{1270, 1689}], 
               LineBox[{1271, 1690}], 
               LineBox[{1272, 1691}], 
               LineBox[{1273, 1692}], 
               LineBox[{1274, 1693}], 
               LineBox[{1275, 1694}], 
               LineBox[{1276, 1695}], 
               LineBox[{1277, 1696}], 
               LineBox[{1278, 1697}], 
               LineBox[{1279, 1698}], 
               LineBox[{1280, 1699}], 
               LineBox[{1281, 1700}], 
               LineBox[{1282, 1701}], 
               LineBox[{1283, 1702}], 
               LineBox[{1284, 1703}], 
               LineBox[{1285, 1704}], 
               LineBox[{1286, 1705}], 
               LineBox[{1287, 1706}], 
               LineBox[{1288, 1707}], 
               LineBox[{1289, 1708}], 
               LineBox[{1290, 1709}], 
               LineBox[{1291, 1710}], 
               LineBox[{1292, 1711}], 
               LineBox[{1293, 1712}], 
               LineBox[{1294, 1713}], 
               LineBox[{1295, 1714}], 
               LineBox[{1296, 1715}], 
               LineBox[{1297, 1716}], 
               LineBox[{1298, 1717}], 
               LineBox[{1299, 1718}], 
               LineBox[{1300, 1719}], 
               LineBox[{1301, 1720}], 
               LineBox[{1302, 1721}], 
               LineBox[{1303, 1722}], 
               LineBox[{1304, 1723}], 
               LineBox[{1305, 1724}]}, {
               Directive[
                RGBColor[1, 0.5, 0], 
                Opacity[0.2]], 
               LineBox[{722, 1383}], 
               LineBox[{737, 1402}], 
               LineBox[{738, 1403}], 
               LineBox[{739, 1404}], 
               LineBox[{740, 1405}], 
               LineBox[{741, 1406}], 
               LineBox[{742, 1407}], 
               LineBox[{743, 1408}], 
               LineBox[{744, 1409}], 
               LineBox[{745, 1410}], 
               LineBox[{746, 1411}], 
               LineBox[{747, 1412}], 
               LineBox[{748, 1413}], 
               LineBox[{749, 1414}], 
               LineBox[{750, 1415}], 
               LineBox[{751, 1416}], 
               LineBox[{752, 1417}], 
               LineBox[{753, 1418}], 
               LineBox[{754, 1419}], 
               LineBox[{755, 1420}], 
               LineBox[{756, 1421}], 
               LineBox[{757, 1422}], 
               LineBox[{758, 1423}], 
               LineBox[{759, 1424}], 
               LineBox[{761, 1430}], 
               LineBox[{762, 1431}], 
               LineBox[{763, 1432}], 
               LineBox[{765, 1438}], 
               LineBox[{766, 1439}], 
               LineBox[{767, 1440}], 
               LineBox[{768, 1441}], 
               LineBox[{769, 1442}], 
               LineBox[{770, 1443}], 
               LineBox[{771, 1444}], 
               LineBox[{772, 1445}], 
               LineBox[{773, 1446}], 
               LineBox[{774, 1447}], 
               LineBox[{775, 1448}], 
               LineBox[{776, 1449}], 
               LineBox[{778, 1455}], 
               LineBox[{779, 1456}], 
               LineBox[{780, 1457}], 
               LineBox[{784, 1465}], 
               LineBox[{787, 1472}], 
               LineBox[{789, 1478}], 
               LineBox[{790, 1479}], 
               LineBox[{791, 1480}], 
               LineBox[{792, 1481}], 
               LineBox[{798, 1491}], 
               LineBox[{800, 1497}], 
               LineBox[{801, 1498}], 
               LineBox[{804, 1505}], 
               LineBox[{805, 1506}], 
               LineBox[{808, 1513}], 
               LineBox[{810, 1519}], 
               LineBox[{848, 1561}], 
               LineBox[{874, 1591}], 
               LineBox[{879, 1600}], 
               LineBox[{882, 1607}], 
               LineBox[{903, 1632}], 
               LineBox[{912, 1645}], 
               LineBox[{917, 1654}], 
               LineBox[{922, 1663}], 
               LineBox[{931, 1676}], 
               LineBox[{932, 1677}]}}, {{
               Directive[
                PointSize[0.004583333333333334], 
                AbsoluteThickness[1.6], 
                RGBColor[1, 0, 0]], 
               PointBox[CompressedData["
1:eJwNxGeAiAUAANDvVLpr74iGpNLS7bOOOze4vffe+xqioRANo0I77Yl2UWQU
GnYb7Z1KhAZpvh/v9avrzusKCYIgXuGhQRBBJFFEE0MscQxmCEMZxnDiGcFI
EkhkFEkkk0IqoxlDGulkkEkW2eSQSx75FFBIEcWUUEoZ5VRQSRXV1FBLHfU0
0EgTzbTQShvtdNBJF91cxMVcwqWM5TLGMZ7LuYIruYoJXM01TGQSk7mWKUzl
Oq7nBm5kGtOZwUxu4mZuYRazmcOt3Mbt3MGd3MXd3MNc7uU+7ucBHuQhHuYR
HuUxHucJ5jGfBTzJUzzNMzzLczzPC7zIQhbxEi+zmCW8wlKWsZwVvMprrGQV
q3mdN3iTt1jDWtaxng1sZBNv8w7v8h7v8wEfspktbOUjPuYTPuUzPucLvuQr
vuYbvuU7vmcbP/AjP7Gdn9nBTn5hF7vZw6/8xu/8wV728Sf7+Yu/+Yd/+Y8g
LAhC6MEBHMhB9ORgQgnjEA7lMA7nCI7kKI7mGI7lOI7nBE6kF705iT705WRO
4VROox+n058zGMCZnMXZDOQczuU8zucCBnEh4UQQSRTRxBBLHIMZwlCGMZx4
RjCSBBIZRRLJpJDKaMaQRjoZZJJFNjnkkkc+BRRSRDEllFJGORVUUkU1NdRS
Rz0NNNJEMy200kY7HXTSxf+llZ8T
                "]]}, {}, {
               Directive[
                PointSize[0.004583333333333334], 
                AbsoluteThickness[1.6], 
                RGBColor[1, 0.5, 0]], 
               PointBox[CompressedData["
1:eJwN0+eDyAUAgOHfpXk0lSY5DUqJkraM6DR1DbQJlUJGU1RSIUVDGxWRUWmI
3OTcdO6s2+7csMftO9zS8+F5/4M3bNjYiDEhQRCEy9rQIIgkimhiiCWOdawn
ng0kkEgSyaSQykbS2EQ6GWxmC1vZxnYyySKbHHLJI58dFFDITooopoRSdrGb
PexlH/s5wEEOcZgyyqmgkiqqqaGWOo5wlGPU00AjTTRznKBlEIRwAi04kZM4
mVM4ldMIpSWtOJ0zOJOzOJtzaM25nEcbzucCLuQiLuYS2tKOS2lPGB24jMu5
givpSCeu4mo6cw3X0oXr6Eo3rucGunMjPbiJm7mFW7mN27mDntxJL3rTh77c
RT/6czfhDOAe7uU+7ucBHmQgDxHBwzzCozzGIAYzhMd5gid5iqd5hmcZyjCe
YzgjGMnzvMCLjOIlXmY0YxjLK4xjPBOYyKu8xuu8wZu8xSTeZjJTeId3eY+p
vM80PuBDPmI6M5jJx8ziEz5lNnP4jM/5gi+Zy1d8zTd8y3d8zw/MYz4L+JGf
+JmFLOIXFrOEX1nKMpazgt/4nT9YyZ/8xd/8wyr+ZTVr+I+1RBJFNDHEEsc6
1hPPBhJIJIlkUkhlI2lsIp0MNrOFrWxjO5lkkU0OueSRzw4KKGQnRRRTQim7
2M0e9rKP/RzgIIc4TBnlVFBJFdXUUEsdRzjKMeppoJEmmjlO0Mr//A+zOsud

                "]]}, {}}}], {{}, {}}}, {
          DisplayFunction -> Identity, DisplayFunction -> Identity, 
           AspectRatio -> NCache[GoldenRatio^(-1), 0.6180339887498948], 
           Axes -> {True, True}, AxesLabel -> {
             FormBox["\"Day\"", TraditionalForm], 
             FormBox["\"Infections, Deaths x 1\"", TraditionalForm]}, 
           AxesOrigin -> {0, 0}, DisplayFunction :> Identity, 
           Frame -> {{False, False}, {False, False}}, 
           FrameLabel -> {{None, None}, {None, None}}, 
           FrameTicks -> {{Automatic, Automatic}, {Automatic, Automatic}}, 
           GridLines -> {None, None}, GridLinesStyle -> Directive[
             GrayLevel[0.5, 0.4]], 
           Method -> {
            "OptimizePlotMarkers" -> True, "OptimizePlotMarkers" -> True, 
             "CoordinatesToolOptions" -> {"DisplayFunction" -> ({
                 Identity[
                  Part[#, 1]], 
                 Identity[
                  Part[#, 2]]}& ), "CopiedValueFunction" -> ({
                 Identity[
                  Part[#, 1]], 
                 Identity[
                  Part[#, 2]]}& )}}, PlotLabel -> 
           FormBox["\"Infections, Deaths per capita\"", TraditionalForm], 
           PlotRange -> {{0, 331.}, {0, 0.00039637601861549916`}}, 
           PlotRangeClipping -> True, PlotRangePadding -> {{
              Scaled[0.02], 
              Scaled[0.02]}, {
              Scaled[0.02], 
              Scaled[0.05]}}, Ticks -> {Automatic, Automatic}}], 
         FormBox[
          FormBox[
           
           TemplateBox[{
            "\"New Infections\"", "\"Model Reported New Infections\"", 
             "\"Deaths \[Times] 10\"", "\"Model Deaths \[Times] 10\""}, 
            "PointLegend", DisplayFunction -> (FormBox[
              StyleBox[
               StyleBox[
                PaneBox[
                 TagBox[
                  GridBox[{{
                    TagBox[
                    GridBox[{{
                    GraphicsBox[{{}, {
                    Directive[
                    EdgeForm[
                    Directive[
                    Opacity[0.3], 
                    GrayLevel[0]]], 
                    PointSize[0.5], 
                    AbsoluteThickness[1.6], 
                    RGBColor[1, 0, 0]], {
                    Directive[
                    EdgeForm[
                    Directive[
                    Opacity[0.3], 
                    GrayLevel[0]]], 
                    PointSize[0.5], 
                    AbsoluteThickness[1.6], 
                    RGBColor[1, 0, 0]], 
                    PointBox[
                    NCache[{
                    Scaled[{
                    Rational[1, 2], 
                    Rational[1, 2]}]}, {
                    Scaled[{0.5, 0.5}]}]]}}}, AspectRatio -> Full, 
                    ImageSize -> {10, 10}, PlotRangePadding -> None, 
                    ImagePadding -> Automatic, 
                    BaselinePosition -> (Scaled[0.1] -> Baseline)], #}, {
                    GraphicsBox[{{
                    Directive[
                    EdgeForm[
                    Directive[
                    Opacity[0.3], 
                    GrayLevel[0]]], 
                    PointSize[0.5], 
                    AbsoluteThickness[1.6], 
                    RGBColor[1, 0, 0]], {
                    LineBox[{{0, 10}, {20, 10}}]}}, {
                    Directive[
                    EdgeForm[
                    Directive[
                    Opacity[0.3], 
                    GrayLevel[0]]], 
                    PointSize[0.5], 
                    AbsoluteThickness[1.6], 
                    RGBColor[1, 0, 0]], {}}}, AspectRatio -> Full, 
                    ImageSize -> {20, 10}, PlotRangePadding -> None, 
                    ImagePadding -> Automatic, 
                    BaselinePosition -> (Scaled[0.1] -> Baseline)], #2}, {
                    GraphicsBox[{{}, {
                    Directive[
                    EdgeForm[
                    Directive[
                    Opacity[0.3], 
                    GrayLevel[0]]], 
                    PointSize[0.5], 
                    AbsoluteThickness[1.6], 
                    RGBColor[1, 0.5, 0]], {
                    Directive[
                    EdgeForm[
                    Directive[
                    Opacity[0.3], 
                    GrayLevel[0]]], 
                    PointSize[0.5], 
                    AbsoluteThickness[1.6], 
                    RGBColor[1, 0.5, 0]], 
                    PointBox[
                    NCache[{
                    Scaled[{
                    Rational[1, 2], 
                    Rational[1, 2]}]}, {
                    Scaled[{0.5, 0.5}]}]]}}}, AspectRatio -> Full, 
                    ImageSize -> {10, 10}, PlotRangePadding -> None, 
                    ImagePadding -> Automatic, 
                    BaselinePosition -> (Scaled[0.1] -> Baseline)], #3}, {
                    GraphicsBox[{{
                    Directive[
                    EdgeForm[
                    Directive[
                    Opacity[0.3], 
                    GrayLevel[0]]], 
                    PointSize[0.5], 
                    AbsoluteThickness[1.6], 
                    RGBColor[1, 0.5, 0]], {
                    LineBox[{{0, 10}, {20, 10}}]}}, {
                    Directive[
                    EdgeForm[
                    Directive[
                    Opacity[0.3], 
                    GrayLevel[0]]], 
                    PointSize[0.5], 
                    AbsoluteThickness[1.6], 
                    RGBColor[1, 0.5, 0]], {}}}, AspectRatio -> Full, 
                    ImageSize -> {20, 10}, PlotRangePadding -> None, 
                    ImagePadding -> Automatic, 
                    BaselinePosition -> (Scaled[0.1] -> Baseline)], #4}}, 
                    GridBoxAlignment -> {
                    "Columns" -> {Center, Left}, "Rows" -> {{Baseline}}}, 
                    AutoDelete -> False, 
                    GridBoxDividers -> {
                    "Columns" -> {{False}}, "Rows" -> {{False}}}, 
                    GridBoxItemSize -> {
                    "Columns" -> {{All}}, "Rows" -> {{All}}}, 
                    GridBoxSpacings -> {
                    "Columns" -> {{0.5}}, "Rows" -> {{0.8}}}], "Grid"]}}, 
                   GridBoxAlignment -> {
                    "Columns" -> {{Left}}, "Rows" -> {{Top}}}, AutoDelete -> 
                   False, GridBoxItemSize -> {
                    "Columns" -> {{Automatic}}, "Rows" -> {{Automatic}}}, 
                   GridBoxSpacings -> {"Columns" -> {{1}}, "Rows" -> {{0}}}], 
                  "Grid"], Alignment -> Left, AppearanceElements -> None, 
                 ImageMargins -> {{5, 5}, {5, 5}}, ImageSizeAction -> 
                 "ResizeToFit"], LineIndent -> 0, StripOnInput -> False], {
               FontFamily -> "Arial"}, Background -> Automatic, StripOnInput -> 
               False], TraditionalForm]& ), 
            InterpretationFunction :> (RowBox[{"PointLegend", "[", 
               RowBox[{
                 RowBox[{"{", 
                   RowBox[{
                    RowBox[{"Directive", "[", 
                    RowBox[{
                    RowBox[{"PointSize", "[", "0.004583333333333334`", "]"}], 
                    ",", 
                    RowBox[{"AbsoluteThickness", "[", "1.6`", "]"}], ",", 
                    InterpretationBox[
                    ButtonBox[
                    TooltipBox[
                    GraphicsBox[{{
                    GrayLevel[0], 
                    RectangleBox[{0, 0}]}, {
                    GrayLevel[0], 
                    RectangleBox[{1, -1}]}, {
                    RGBColor[1, 0, 0], 
                    RectangleBox[{0, -1}, {2, 1}]}}, DefaultBaseStyle -> 
                    "ColorSwatchGraphics", AspectRatio -> 1, Frame -> True, 
                    FrameStyle -> RGBColor[0.6666666666666666, 0., 0.], 
                    FrameTicks -> None, PlotRangePadding -> None, ImageSize -> 
                    Dynamic[{Automatic, 1.35 CurrentValue["FontCapHeight"]/
                    AbsoluteCurrentValue[Magnification]}]], 
                    StyleBox[
                    RowBox[{"RGBColor", "[", 
                    RowBox[{"1", ",", "0", ",", "0"}], "]"}], NumberMarks -> 
                    False]], Appearance -> None, BaseStyle -> {}, 
                    BaselinePosition -> Baseline, DefaultBaseStyle -> {}, 
                    ButtonFunction :> With[{Typeset`box$ = EvaluationBox[]}, 
                    If[
                    Not[
                    AbsoluteCurrentValue["Deployed"]], 
                    SelectionMove[Typeset`box$, All, Expression]; 
                    FrontEnd`Private`$ColorSelectorInitialAlpha = 1; 
                    FrontEnd`Private`$ColorSelectorInitialColor = 
                    RGBColor[1, 0, 0]; 
                    FrontEnd`Private`$ColorSelectorUseMakeBoxes = True; 
                    MathLink`CallFrontEnd[
                    FrontEnd`AttachCell[Typeset`box$, 
                    FrontEndResource["RGBColorValueSelector"], {
                    0, {Left, Bottom}}, {Left, Top}, 
                    "ClosingActions" -> {
                    "SelectionDeparture", "ParentChanged", 
                    "EvaluatorQuit"}]]]], BaseStyle -> Inherited, Evaluator -> 
                    Automatic, Method -> "Preemptive"], 
                    RGBColor[1, 0, 0], Editable -> False, Selectable -> 
                    False]}], "]"}], ",", 
                    RowBox[{"Directive", "[", 
                    RowBox[{
                    RowBox[{"PointSize", "[", "0.004583333333333334`", "]"}], 
                    ",", 
                    RowBox[{"AbsoluteThickness", "[", "1.6`", "]"}], ",", 
                    InterpretationBox[
                    ButtonBox[
                    TooltipBox[
                    GraphicsBox[{{
                    GrayLevel[0], 
                    RectangleBox[{0, 0}]}, {
                    GrayLevel[0], 
                    RectangleBox[{1, -1}]}, {
                    RGBColor[1, 0, 0], 
                    RectangleBox[{0, -1}, {2, 1}]}}, DefaultBaseStyle -> 
                    "ColorSwatchGraphics", AspectRatio -> 1, Frame -> True, 
                    FrameStyle -> RGBColor[0.6666666666666666, 0., 0.], 
                    FrameTicks -> None, PlotRangePadding -> None, ImageSize -> 
                    Dynamic[{Automatic, 1.35 CurrentValue["FontCapHeight"]/
                    AbsoluteCurrentValue[Magnification]}]], 
                    StyleBox[
                    RowBox[{"RGBColor", "[", 
                    RowBox[{"1", ",", "0", ",", "0"}], "]"}], NumberMarks -> 
                    False]], Appearance -> None, BaseStyle -> {}, 
                    BaselinePosition -> Baseline, DefaultBaseStyle -> {}, 
                    ButtonFunction :> With[{Typeset`box$ = EvaluationBox[]}, 
                    If[
                    Not[
                    AbsoluteCurrentValue["Deployed"]], 
                    SelectionMove[Typeset`box$, All, Expression]; 
                    FrontEnd`Private`$ColorSelectorInitialAlpha = 1; 
                    FrontEnd`Private`$ColorSelectorInitialColor = 
                    RGBColor[1, 0, 0]; 
                    FrontEnd`Private`$ColorSelectorUseMakeBoxes = True; 
                    MathLink`CallFrontEnd[
                    FrontEnd`AttachCell[Typeset`box$, 
                    FrontEndResource["RGBColorValueSelector"], {
                    0, {Left, Bottom}}, {Left, Top}, 
                    "ClosingActions" -> {
                    "SelectionDeparture", "ParentChanged", 
                    "EvaluatorQuit"}]]]], BaseStyle -> Inherited, Evaluator -> 
                    Automatic, Method -> "Preemptive"], 
                    RGBColor[1, 0, 0], Editable -> False, Selectable -> 
                    False]}], "]"}], ",", 
                    RowBox[{"Directive", "[", 
                    RowBox[{
                    RowBox[{"PointSize", "[", "0.004583333333333334`", "]"}], 
                    ",", 
                    RowBox[{"AbsoluteThickness", "[", "1.6`", "]"}], ",", 
                    InterpretationBox[
                    ButtonBox[
                    TooltipBox[
                    GraphicsBox[{{
                    GrayLevel[0], 
                    RectangleBox[{0, 0}]}, {
                    GrayLevel[0], 
                    RectangleBox[{1, -1}]}, {
                    RGBColor[1, 0.5, 0], 
                    RectangleBox[{0, -1}, {2, 1}]}}, DefaultBaseStyle -> 
                    "ColorSwatchGraphics", AspectRatio -> 1, Frame -> True, 
                    FrameStyle -> 
                    RGBColor[0.6666666666666666, 0.33333333333333337`, 0.], 
                    FrameTicks -> None, PlotRangePadding -> None, ImageSize -> 
                    Dynamic[{Automatic, 1.35 CurrentValue["FontCapHeight"]/
                    AbsoluteCurrentValue[Magnification]}]], 
                    StyleBox[
                    RowBox[{"RGBColor", "[", 
                    RowBox[{"1", ",", "0.5`", ",", "0"}], "]"}], NumberMarks -> 
                    False]], Appearance -> None, BaseStyle -> {}, 
                    BaselinePosition -> Baseline, DefaultBaseStyle -> {}, 
                    ButtonFunction :> With[{Typeset`box$ = EvaluationBox[]}, 
                    If[
                    Not[
                    AbsoluteCurrentValue["Deployed"]], 
                    SelectionMove[Typeset`box$, All, Expression]; 
                    FrontEnd`Private`$ColorSelectorInitialAlpha = 1; 
                    FrontEnd`Private`$ColorSelectorInitialColor = 
                    RGBColor[1, 0.5, 0]; 
                    FrontEnd`Private`$ColorSelectorUseMakeBoxes = True; 
                    MathLink`CallFrontEnd[
                    FrontEnd`AttachCell[Typeset`box$, 
                    FrontEndResource["RGBColorValueSelector"], {
                    0, {Left, Bottom}}, {Left, Top}, 
                    "ClosingActions" -> {
                    "SelectionDeparture", "ParentChanged", 
                    "EvaluatorQuit"}]]]], BaseStyle -> Inherited, Evaluator -> 
                    Automatic, Method -> "Preemptive"], 
                    RGBColor[1, 0.5, 0], Editable -> False, Selectable -> 
                    False]}], "]"}], ",", 
                    RowBox[{"Directive", "[", 
                    RowBox[{
                    RowBox[{"PointSize", "[", "0.004583333333333334`", "]"}], 
                    ",", 
                    RowBox[{"AbsoluteThickness", "[", "1.6`", "]"}], ",", 
                    InterpretationBox[
                    ButtonBox[
                    TooltipBox[
                    GraphicsBox[{{
                    GrayLevel[0], 
                    RectangleBox[{0, 0}]}, {
                    GrayLevel[0], 
                    RectangleBox[{1, -1}]}, {
                    RGBColor[1, 0.5, 0], 
                    RectangleBox[{0, -1}, {2, 1}]}}, DefaultBaseStyle -> 
                    "ColorSwatchGraphics", AspectRatio -> 1, Frame -> True, 
                    FrameStyle -> 
                    RGBColor[0.6666666666666666, 0.33333333333333337`, 0.], 
                    FrameTicks -> None, PlotRangePadding -> None, ImageSize -> 
                    Dynamic[{Automatic, 1.35 CurrentValue["FontCapHeight"]/
                    AbsoluteCurrentValue[Magnification]}]], 
                    StyleBox[
                    RowBox[{"RGBColor", "[", 
                    RowBox[{"1", ",", "0.5`", ",", "0"}], "]"}], NumberMarks -> 
                    False]], Appearance -> None, BaseStyle -> {}, 
                    BaselinePosition -> Baseline, DefaultBaseStyle -> {}, 
                    ButtonFunction :> With[{Typeset`box$ = EvaluationBox[]}, 
                    If[
                    Not[
                    AbsoluteCurrentValue["Deployed"]], 
                    SelectionMove[Typeset`box$, All, Expression]; 
                    FrontEnd`Private`$ColorSelectorInitialAlpha = 1; 
                    FrontEnd`Private`$ColorSelectorInitialColor = 
                    RGBColor[1, 0.5, 0]; 
                    FrontEnd`Private`$ColorSelectorUseMakeBoxes = True; 
                    MathLink`CallFrontEnd[
                    FrontEnd`AttachCell[Typeset`box$, 
                    FrontEndResource["RGBColorValueSelector"], {
                    0, {Left, Bottom}}, {Left, Top}, 
                    "ClosingActions" -> {
                    "SelectionDeparture", "ParentChanged", 
                    "EvaluatorQuit"}]]]], BaseStyle -> Inherited, Evaluator -> 
                    Automatic, Method -> "Preemptive"], 
                    RGBColor[1, 0.5, 0], Editable -> False, Selectable -> 
                    False]}], "]"}]}], "}"}], ",", 
                 RowBox[{"{", 
                   RowBox[{#, ",", #2, ",", #3, ",", #4}], "}"}], ",", 
                 RowBox[{"LegendMarkers", "\[Rule]", 
                   RowBox[{"{", 
                    RowBox[{
                    RowBox[{"{", 
                    RowBox[{"False", ",", "Automatic"}], "}"}], ",", 
                    RowBox[{"{", 
                    RowBox[{"False", ",", "Automatic"}], "}"}]}], "}"}]}], 
                 ",", 
                 RowBox[{"Joined", "\[Rule]", 
                   RowBox[{"{", 
                    RowBox[{"False", ",", "True", ",", "False", ",", "True"}],
                     "}"}]}], ",", 
                 RowBox[{"LabelStyle", "\[Rule]", 
                   RowBox[{"{", "}"}]}], ",", 
                 RowBox[{"LegendLayout", "\[Rule]", "\"Column\""}]}], 
               "]"}]& ), Editable -> True], TraditionalForm], 
          TraditionalForm]},
        "Legended",
        DisplayFunction->(GridBox[{{
            TagBox[
             ItemBox[
              PaneBox[
               TagBox[#, "SkipImageSizeLevel"], 
               Alignment -> {Center, Baseline}, BaselinePosition -> Baseline],
               DefaultBaseStyle -> "Labeled"], "SkipImageSizeLevel"], 
            ItemBox[#2, DefaultBaseStyle -> "LabeledLabel"]}}, 
          GridBoxAlignment -> {"Columns" -> {{Center}}, "Rows" -> {{Center}}},
           AutoDelete -> False, GridBoxItemSize -> Automatic, 
          BaselinePosition -> {1, 1}]& ),
        Editable->True,
        InterpretationFunction->(RowBox[{"Legended", "[", 
           RowBox[{#, ",", 
             RowBox[{"Placed", "[", 
               RowBox[{#2, ",", "After"}], "]"}]}], "]"}]& )], 
       TemplateBox[{
         GraphicsBox[{{}, {{{}, {}, {
              Hue[0.67, 0.6, 0.6], 
              Directive[
               PointSize[0.004583333333333334], 
               AbsoluteThickness[1.6], 
               RGBColor[1, 0.5, 0]], 
              LineBox[CompressedData["
1:eJxdz0vOlFUUBdCjLZo0bNiwURBjjCGmEBHxAVcUBPFRooBPuLwEfECptGid
xIbdGsIdQg3hDOEfwnUGNQRjNDG1vs6XdXd2ds6R24+v3Hs2Ii4/E/HP/99v
d/bUH0///Ot8tP8e2r4P4cP4Ofw8fgEv8FH8In4Jv4xfwcfwq3iJj+PX8An8
Oj6J38Cn8Jv4NH4Lv43fwe/iM/gsbvtOHO+R4zhHjuN9chwfkOM4T47jAjmO
D8lxXCTHcYkcx0fkOC6T4/iYHMcn5Dg+JcfxGTmO1b4bTlw4PqePExeOK/Rx
4sLxBX2cuHB8SR8nLhxX6ePEheMafZy4cFynjxMXjq/o48SF42v6OHHh+IY+
Tlw4vqWPExeO7+jjxIXje/o4ceG4QR8nLhw36ePEhaPve4Eb7jjxwIUnjlvs
44Y7Tjxw4YnjNvu44Y4TD1x44rjDPm6448QDF5447rKPG+448cCFJ4577OOG
O048cOGJ4wf2ccMdJx648MRxn33ccMeJBy48cTxgHzfcceKBC08cD9nHDXec
eODCE8eP7OOGO048cOGJ4yf2ccMdJx648MTxM/u44Y4TD1x44viFfdxwx4kH
LjxxPGIfN9xx4oELTxyP2ccNd5x44MITx3rfh/ECL3HDK9zxGife4IG3uPAB
nniH41fuxwu8xA2vcMdrnHiDB97iwgd44h2O37gfL/ASN7zCHa9x4g0eeIsL
H+CJdzh+5368wEvc8Ap3vMaJN3jgLS58gCfe4XjC/XiBl7jhFe54jRNv8MDb
//03TBJVLw==
               "]]}, {
              Hue[0.9060679774997897, 0.6, 0.6], 
              Directive[
               PointSize[0.004583333333333334], 
               AbsoluteThickness[1.6], 
               RGBColor[1, 0, 0]], 
              LineBox[CompressedData["
1:eJxF13lcjWkbB/Bjq0RlKWEslSXLRJZKhX4qilbte6fTfqqzY8aSkxGSJRrb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               "]]}, {
              Hue[0.1421359549995791, 0.6, 0.6], 
              Directive[
               PointSize[0.004583333333333334], 
               AbsoluteThickness[1.6], 
               RGBColor[0, 0, 1]], 
              LineBox[CompressedData["
1:eJxFl3lczdkbx69I1MyUsm9dUr9G5BYlQh+lhULa9+6tbtut7ipjhGtLmKiZ
IWJMUvo1jLSMjNBtEYMpTIpEV9n3MSVMmt/8XvOc7/RPr3dPn/P5nnOec87z
TIqS+oh1eDye5wAe7/+///l57TR24uSyPbN4oD/AQCldnMXxEEzbWd61jWMj
7N3Yl76J4+HY1bxr3lqOR6N+jP6wVRyPxznt2uFyjvlo2Z0dIuF4MvbpHfgg
5ngKfhpZbSji2AJteryfwzi2RFpr2Jhgjqfi5M07gQEcT0Patfzv/Ti2hlnJ
U9N/WYDmluGf+HNsA0F/7v5Ajm1hK9LR/9dvJkJN6vZEcTwLV0ymbPn3++2w
8KT++H/na48/71QVbuF4NlarMqU5HDvAVJX+yzGO5+C3pme6DRzPhZPq1Bdd
HDvCIKc/VdeO8Tz0bBYETON4PuZMXi4J4ngBnEL7hm7n2AnXWqWbajgGQqO9
zP9irAbOH/NzcLFn8YVwdOnvz2SsXohew87yDi7ujCpd/QyH2SzujNrQ8Yf2
Mua5YOBK8SieA4u7INM+rTuFMW8R/hhtIXjAxRchMcrweNQcFncFv1zp+Iix
2hX3V2u+UsxlcTe0D13gOMiRxd0Q/LCpdj9jnjt8v7m33mEei7tjSU/uj7cY
8zwQbLMuZt18FvfAtRn79pkvYPHF0F21bmIjY/VifKazKD/VicWXIKX+evkE
sPgStI+9e76GMc8TgXYPZ4kWsrgnaqeVLv/AmOcFzc9FUTucWdwLsWYrG4xd
WHwprnVPerOTsXopskx2ZPVz8WUY/M3KvcJFLL4MvK8+S6lgzFuOixvP9b7n
4svR5tHeY+PK4t54mPFLRThjeOPBTNeqdYzV3igutqrbw1jjjVDXW0eKOP0K
rENYdTmnX4HdvMygM5x+BXw9r7fXcfoV+Oa8geElTu+DLJ0NS69weh/UTJt8
iourfbCk+ZaYY40Pdjp0W3H/z/OFq1ni+185vS/i0w4LrnN6Xzw0Lnzbwul9
ER5W8FUbp/dDzYWtXbc5vR9Gn3kuaef0fsgY8cjpDqf3Q8HVAVkc8/yhtz3I
9C6n98eppIZP73F6f1gVBZlqOb0/RkQ+rFvE5UcAqoKONq61ZvoA+A+s/uuC
AdMH4M7kUX27iv9y+kcfgLOnD/SGGhLzAjHurOE1pXv/P4xAJP28I97c5+M/
rA6EX5jC5qZtH+kDMejWj3ZnXn8gfRDkZT9k9u15T/og6Cafimmc+Y70QTAx
S3g3vOUt6YPw56dlx25m9JA+GBXBw13DV3STPhjuHyMObLL+g/TBuMc/vC9x
0hvSB0M+f4y8zvp30odga999a0nka9KH4D93xuXtWPWK9CGQGTyQGO18SfoQ
GHu6F4j6X5A+FE1utfMMzhAjFN4jTL4uLyVWh6K+skMac4VYEwqLpwtnrefR
eLwwqDefPvnMkxhh0LZuEyqOEqvDIBkmPC4you/RhCFgXJPPBRExLxwXO4OV
V7KJEY7ZdZ3F+QfZ94fjeotykt0upg9H6pDO2qRkpo/AZ4unjjN3ZPoITJxx
2Yr3kvlHIG26n37Lejb/CPRomw+ru9n8I/GDrunc5cFs/pHI6Cn1X3/2Oekj
Ydqg4f82nVgTCb8p91QJPz4jvRCyj3sDttgT84VY+deE59s0T2k8ISIC739X
4kEsFMKteExzUfMTGl+IgkOeHfEpxHlC2M8d5KuaQqwRghff9n3ZAGKtEL/k
```
