## Supplementary material for "Social multipliers and the Covid-19 epidemic: Analysis through constrained maximum entropy modeling": Updated Mathematica notebook for CME modeling: EpidemicCMEModel20201127.nb (part 3 of 3)

```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               "]]}, {
              Hue[0.37820393249936934`, 0.6, 0.6], 
              Directive[
               PointSize[0.004583333333333334], 
               AbsoluteThickness[1.6], 
               RGBColor[1, 0, 1]], 
              LineBox[CompressedData["
1:eJw1l3lcjfn7xo8sw2QIKTP6mpNBtmhBluiSkhZ12kuqc9rrtJxNSJNDSotU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               "]]}, {
              Hue[0.6142719099991583, 0.6, 0.6], 
              Directive[
               PointSize[0.004583333333333334], 
               AbsoluteThickness[1.6], 
               Dashing[{0, Small}], 
               RGBColor[0.5, 0, 0.5]], 
              LineBox[CompressedData["
1:eJw1l3s8lOkbxie0pVQqW3QcastGoSOyXEQHknEshzKM84w5V0SMaFuliI4q
jSQpYcnqQM1SqnWIdFIpSaHUqqW1beq3v0/36x+f71xzvdcz7/s8932/+oEi
t2A1FovlNITF+v//b3+9NnIXrrSx8Hdr+gDuPekpkTeriYfDZ0342+f6NcTa
KEgbM6Wq6iaxDkbYuGokl9YS66J3ucKtdLCBeAqGWb0e9qdnEzEbDVEWkr6g
ZmIDvNw+wXRPyT3imWi6PidqzvKHxLOwQfNfnp7hY2JD5I1Z2JAX8JR4DjSc
rhdmfWkjNsbMETvH2ai/IJ6H9t95M8wdXhKbYolkh2ZzbSexGYr+yDi4+Phr
4vl4wPIpTLj5lngBMO0Fr+90L/FCjDLpS+LnfCBeBHMfUZ7moz7ixeiK/qO+
z/1v4iUQykfeMNb7RGyOZoTPy50/SGyBT1ol9maeLJtvbImkE0HSegc14qW4
Ozx8XqREg9gK11wfa0x49h3xT9C8ENqTc0CT2Bouwk397UotYhuw1tQMv6+u
TQxYHRXnq70Z+40VwAjLjmEztHRIt0XBMs6v04UTSLeFW+3VmvO6eqTbIcby
kGCXzhTS7bBlwYnVXvzppC9Dx5j71wYy9ElfhpFbD65YdnYG6faI1l8yyUdt
Fun26CiretyqNCTdAV8tVeneqUakO+Bc2dPXGx7MI305jgh39dyxNSN9OVoe
PP9Ol7OA9BVYqxjrYX5sEekrcPFSr2eFqTnpK/Fc/zNPZ/xS0lcigmW647yz
NemrYLwjuflwP0hfhQfcwEXl/9qR7oiBpFHTHtg4kO4IDZPLsohbK0h3gsbk
w8U1SkfSnVBm3D3T9rYz6avh9Ny4/FQRh/TV+FqRX+VS6Ea6M+rr/nhl+NqD
dGcMZxs374hYS/oaWHY0JZ5Y4kP6GjQmiDrzfdaT7oKtWpVP/xJySXfBkS8n
NMUhgaRzcPrT33FLM4O+MTh41FIp2D02lL7PwYfnk65F3w3/xioOagXOv43s
EZDfFUsnB5SYmYnJ74r3ozLP8fWl5HeFm/a7Mi1nOfldMRh5O9708ibyu4Fv
uWxRnSya/G4YE2oTeyM+lvxucHvXOHJSdzz53eBxpvPHza0J5HdHzuLjgnZW
Evnd0cO/e70++Gfyu6PIZnjdaJ1k8rtj/9k6nQidFPJ7oKZDxi8Sp5LfAwbP
fG/2HN5Lfg9ob0xer1eWQX4P7JhbbnFF+wD5PdE+223X7vOHyO+Jl1+vGMzM
P0J+T/DmmTX/MJBFfk/cvuuz19grm/xemHpP9TEuNIf8XjCZM1bZWpJLfi+8
9zL9odD8NPm9UK9esMj44xnyr0XpoXvBdR3nyL8WjhGZfc2xxeRfixXWFXvT
xpWQfy3mbnO/m5tfSv51kNpbb8lZXEb+dXAebzii9txv5F+Hug/aVxI1LpB/
HX5h1/+YM/8i+b0xaXLUzob5l8jvDS/+trBxapfJ7413E0u+b88iVnnDIsPv
6kbNCvL7YH/A3sxwe2L4wHb5fCeRJ7HCBwZFLxLfMbrKB/yg28Z7pjB+X2RZ
jttS+ZKuD1+wRrWczDjN5PviSGz1uKYIJt8Xx5ZLY34wJWb5IeaYMO/zJ2b9
fmCP3yyPqSdW+GFusEqXn0+s8oPPqy2C2anErPWYM/t1T3Es418Pe56d5XUh
41+PwAHPKLVAxr8etW49q8rdGf8G+Npsqza0Y/wb4PrASqvBiPFvwF77/UOM
RjP+Dbii/Y+d9Svm/vtj832eSeyvxPDHtkt2knIhscIfg51BwY7TiFX/6Wdm
C+t/p+fJ4uIaT6o105eYzcXbhcL6/DfldD0urGe5mwzIiLlcVCu/JMn6mP3B
xVD/rgXqQmIlF/c7U8x822k/qbiYe/jsBCsP4jYuLmabnVa/cZ7yA/DwC+9Y
0E/E7AAcikssqL9A+xMBaF89Q7/QgpgbgCET3cxuXaX9rAhAlCyhoNiRWBmA
gzFpgtmPfqX8APTP3a79ZyRxWwAKo9fv3TyUmBUIh+JbnXXH6bywA5E5/R8n
IytiBCLnady2FWVFlB+IZ6334wIHCik/EEN71PTe2xMrAxHtpZgSkkXnURWI
J1X2JS++I24LRPaOixub4goon4eCiZcN9g0lZvOwJ9PimEvmWcrnITrJlsO3
IubyMDZlf3/nGzr/Ch7SbrYmPzlNrOThx4exuiIpsYqHha0GTWeXE7fxoHwo
ndhiwNSPIDzKavcy0yBmB+HODtMq+658yg9CleG0XEE9MTcI8dG18j0lxIog
OJx1+ux4gFgZBNf4jNX7NxGrgrBi1JsFDzjEbUHQWux98KkBMSsYx4Qf3656
Q/WNHYxQ9x1LBvOJEYxJn526W/2JucG4MMPiXvIoYkUwFuZwt14uyaP8YByN
Wb9XtYZYFYy3j3we2Dw/RfnBWOnCSX4RQcwKQdO7J7qct1Rv2SF4ImhpXRpB
jBBMTS/rWdp+kvJDkLu0M/uoB7EiBJUtNV+/XqX6rQyBWPMPkWwGsSoEXL1b
K0vjTlB+CMbvEx4Ju8PU/1D8HNiseDOdmB2KCXUGFaVhSsoPRXrJyo8/+x2n
/FDE3VfmOXcco/xQVO86eraGf5TyQzFm8Gjey/5Myg/FAX1FUu72w5QfCuV+
C7lqKvUrVhhUFx0OpKion7HDkBHdVf1EtJ/yw8C+s+8ia+4+yg9Dp0AYofZP
OuWHYZ32QnbBXeqXyjAsHNukvleVRvlhyH2sljdtC/XXtjCs2M/RT9q3m/LD
kf1l8z+sxl2UH44px+KXtRntpPxw1J1zTDXM+4Xyw1ET/Ft7GXZQfjiuRfuM
df17O+WHw+xJ1vCSWzQPqMJhm/o1I+a3RMoPhzirzPinim2UH4HChp2WsS00
T7Aj8KtTe/JVLWJEoK+/e326h4LyIyDoWz5Ux5/mEUUEVnaqTdlpHkf5EcgT
vkpsmL+V8iOwO+bhTmMnmmfaIjDQdevOYFwM5fNha3WaV1q7hfL5WJYnXNI6
jxh8VISJB41O0XzE5SO361iB3IRYwYfIh5OZfTOK8vlwS4k+XCAiVvGR+DCh
OceAuI2PXU4XCkufbaZ8Acal9nCMconZAmj7RA8qJMQQ4MnKI7c5y4i5AmRX
rsp11SNWCFBcgDq3DzTPKQVg747eY19PrBJgo3BMPvKJ2wT4sII9NGU7M/9F
wnhydfPBAGJ2JN612nIHrYgRifP57/+VTSTmRkJL/uPLut6NlB+JVNX4F303
iZWRyLOamvn3cWJVJHQS3psP2UTcFok1jdGmfk7ELCHYIa8QziZmC7GmVNc/
o5/mVQgx/eDEeMdaYq4QzjnFsiEniBVCJCtEz423ECuFGJ/zVMfWg5l3hZCx
Yq8UmRK3CdFQ6X2xYwwxS4TdurPqbD7IKF+Ep6MTSsY/JIYITxbWzc/9nZgr
QhZbcseoiFghQs7j/o93lcRKEe4l3YipOUCsEuF0ilXctL3EbSKkm5oNvksl
ZolxO9shyTqDWFuMqvJbnSOOMOsR46+TNt5r8ohNxTButjs35AKzPjF2a9rl
Tqsn5ohxI6DZ+PgrZr1iZJ9yfhalQb9XLEbY/o0vjs5i7p8YFvOyij6tJk4T
wyzSsS5xM3M/xcCUF01mp4iLxdD0fj1zdAtzf8VoH3jms0Cbnl+jGE3pS3Jv
MM+3TQwv6b6bn3cR94oxP7g7dWIT8/wlsD4/rzx2Mu0vbQlanFrZlXxmP0rQ
9Z4nOVlFbCpBgORmt7k+cz4kMNawTj//CzFHApP7enXJn5jzIoFTpaG1PIrO
n1iCx4JxrSkazPmVoCwqQeiXTZwmQdHzypS/XOn8KyWI3/YB/XpUL4r/W0/+
8Pq0QWKVBH0utfNThlC9aZSgYqrvokgjqkdtEqzlDRtzJoHqVa8E+zhHpr/f
TvWMJYV+2ET1lHCqd9pS9BaXfuwWU31kSzGn+t6HcSeofppKMcJPeKBbneot
pDBRWWW4ZdH7FkeK2Ze9LDdsYeq1FILuk4KQE1TPxVKo7RribG1A9V8hxUjv
JSNS1KlfpEmRf+mcflIR00+k+O5Z/kqLo/T+VSyF7i/HI680Un9SSeH/9c6b
SnfqZ41S7N7DL9UxovevNiku/Fl8WOxL71+9UnAa7cNL/qL+ypLBU2aQ499B
/VlbhvJxrOEV/dTf2TL8q/Eud8b3NE+YyvDo/GLlMENmPpJBhZh0w9E0n3Fk
iLm271DiGZrnuDJsSjlc0NJF859YhorQbW6jrzDzowy5P2n7LZtN82WaDK6i
U1/tTImVMhzNT94U9Za+XyzDddUzj0UbiVUy3AlOC3zYQtdvlGH0zD1eWT8w
86YM7D9d3pzzo/X0yjBwuPHipp20XpYcOkuzP+ZU0PynLceoB7daTb7S72PL
ET4pMavam9hUDo76oXKDBmY+k6P7bVfS6ABijhzPho0IqtRj5jU5Pl//VHVR
nVgsh+ml+J/TjZn5TY7jI87mbD1BnCbHobUytcsyZp78b32hcPEvpPUVy5H+
cKpCm1tg8z85WTX7
               "]]}, {
              Hue[0.8503398874989481, 0.6, 0.6], 
              Directive[
               PointSize[0.004583333333333334], 
               AbsoluteThickness[1.6], 
               Dashing[{0, Small}], 
               RGBColor[0, 1, 0]], 
              LineBox[CompressedData["
1:eJw11ntcjGkbB/CH1xLbapBT9bZDRawYCqXUJUklCZVOaqqpptPMM4f1Zq3M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               "]]}, {
              Hue[0.08640786499873876, 0.6, 0.6], 
              Directive[
               PointSize[0.004583333333333334], 
               AbsoluteThickness[1.6], 
               Thickness[Large], 
               Dashing[{Small, Small}], 
               GrayLevel[0.5]], 
              LineBox[CompressedData["
1:eJxdzUnu1FUUBeCrI4Y1YODAQWmMMcaYQrFDhafSKKCWqGDvA2lsQMpmAXcJ
tYS3hFrCXcJ/CW8JtQRjHJjfdyc3X05OzjN3Ht+492REXHsi4t//3x0vLH+0
pU/hFT6Nn8JP4zV+Fj+Hn8cv4BfxS/hlvMFn8Cv4VXwWv4Zfx2/gN/Fb+Bx+
G7+D38Xn8QXclk4c75HjeJ8cxwfkOC6S47hEjuMyOY4r5Dg+JMfxETmOq+Q4
rpHjuE6O42NyHJ+Q4/iUHMd26YYTF47P6OPEheMGfZy4cHxOHycuHF/Qx4kL
x5f0ceLCcZM+Tlw4btHHiQvHV/Rx4sLxNX2cuHB8Qx8nLhzf0seJC8d39HHi
wvE9fZy4cPxAHycuHD/Sx4kLR196jRvuOPHAhSeO2+zjhjtOPHDhieMO+7jh
jhMPXHji+Il93HDHiQcuPHHcZR833HHigQtPHPfYxw13nHjgwhPHffZxwx0n
HrjwxPGAfdxwx4kHLjxx/Mw+brjjxAMXnjh+YR833HHigQtPHL+yjxvuOPHA
hSeO39jHDXeceODCE8dD9nHDHSceuPDE8Yh93HDHiQcuPHH8zj5uuOPEAxee
OB6zjxvuOPHAhSeO3dIrvMYb3PAWd7zDifd44AMufIInPuL4Y+kVXuMNbniL
O97hxHs88AEXPsETH3H8ufQKr/EGN7zFHe9w4j0e+IALn+CJjzj+WnqF13iD
G97ijnc48R4PfMCFT/DERxx/L73Ca7zBDW9xxzuceI8HPvzvfwBwRdEc
               
               "]]}}}, {{}, {}}}, {
          DisplayFunction -> Identity, DisplayFunction -> Identity, 
           AspectRatio -> NCache[GoldenRatio^(-1), 0.6180339887498948], 
           Axes -> {True, True}, AxesLabel -> {
             FormBox["\"Day\"", TraditionalForm], 
             FormBox["\"Epidemic\"", TraditionalForm]}, AxesOrigin -> {0, 0}, 
           DisplayFunction :> Identity, 
           Frame -> {{False, False}, {False, False}}, 
           FrameLabel -> {{None, None}, {None, None}}, 
           FrameTicks -> {{Automatic, Automatic}, {Automatic, Automatic}}, 
           GridLines -> {None, None}, GridLinesStyle -> Directive[
             GrayLevel[0.5, 0.4]], 
           Method -> {
            "OptimizePlotMarkers" -> True, "OptimizePlotMarkers" -> True, 
             "CoordinatesToolOptions" -> {"DisplayFunction" -> ({
                 Identity[
                  Part[#, 1]], 
                 Identity[
                  Part[#, 2]]}& ), "CopiedValueFunction" -> ({
                 Identity[
                  Part[#, 1]], 
                 Identity[
                  Part[#, 2]]}& )}}, PlotLabel -> 
           FormBox["\"Infection Rates, Infected, Removed\"", TraditionalForm],
            PlotRange -> {{0, 331.}, {0, 2.034121569086348}}, 
           PlotRangeClipping -> True, PlotRangePadding -> {{
              Scaled[0.02], 
              Scaled[0.02]}, {
              Scaled[0.02], 
              Scaled[0.05]}}, Ticks -> {Automatic, Automatic}}], 
         FormBox[
          FormBox[
           
           TemplateBox[{
            "\"Initial Infection Factor, \
\\!\\(\\*FractionBox[SubscriptBox[\\(r\\), \\(0\\)], \\(m + d\\)]\\)\"", 
             "\"Infection Factor, \
\\!\\(\\*FractionBox[\\(\\*SubscriptBox[\\(r\\), \\(t\\)] \
\\*SubscriptBox[\\(S\\), \\(t\\)]\\), \\(m + d\\)]\\)\"", 
             "\"Infection Rate, \\!\\(\\*FractionBox[SubscriptBox[\\(r\\), \
\\(t\\)], \\(m + d\\)]\\)\"", 
             "\"Infection Risk, \\!\\(\\*SubscriptBox[\\(r\\), \\(t\\)]\\)\\!\
\\(\\*SubscriptBox[\\(F\\), \\(t\\)]\\) x 1000\"", 
             "\"Infected \[Times] 100\"", "\"Removed \[Times] 100\"", 
             "\"Stability Threshold, 1\""}, "PointLegend", 
            DisplayFunction -> (FormBox[
              StyleBox[
               StyleBox[
                PaneBox[
                 TagBox[
                  GridBox[{{
                    TagBox[
                    GridBox[{{
                    GraphicsBox[{{
                    Directive[
                    EdgeForm[
                    Directive[
                    Opacity[0.3], 
                    GrayLevel[0]]], 
                    PointSize[0.5], 
                    AbsoluteThickness[1.6], 
                    RGBColor[1, 0.5, 0]], {
                    LineBox[{{0, 10}, {40, 10}}]}}, {
                    Directive[
                    EdgeForm[
                    Directive[
                    Opacity[0.3], 
                    GrayLevel[0]]], 
                    PointSize[0.5], 
                    AbsoluteThickness[1.6], 
                    RGBColor[1, 0.5, 0]], {}}}, AspectRatio -> Full, 
                    ImageSize -> {40, 10}, PlotRangePadding -> None, 
                    ImagePadding -> Automatic, 
                    BaselinePosition -> (Scaled[0.1] -> Baseline)], #}, {
                    GraphicsBox[{{
                    Directive[
                    EdgeForm[
                    Directive[
                    Opacity[0.3], 
                    GrayLevel[0]]], 
                    PointSize[0.5], 
                    AbsoluteThickness[1.6], 
                    RGBColor[1, 0, 0]], {
                    LineBox[{{0, 10}, {40, 10}}]}}, {
                    Directive[
                    EdgeForm[
                    Directive[
                    Opacity[0.3], 
                    GrayLevel[0]]], 
                    PointSize[0.5], 
                    AbsoluteThickness[1.6], 
                    RGBColor[1, 0, 0]], {}}}, AspectRatio -> Full, 
                    ImageSize -> {40, 10}, PlotRangePadding -> None, 
                    ImagePadding -> Automatic, 
                    BaselinePosition -> (Scaled[0.1] -> Baseline)], #2}, {
                    GraphicsBox[{{
                    Directive[
                    EdgeForm[
                    Directive[
                    Opacity[0.3], 
                    GrayLevel[0]]], 
                    PointSize[0.5], 
                    AbsoluteThickness[1.6], 
                    RGBColor[0, 0, 1]], {
                    LineBox[{{0, 10}, {40, 10}}]}}, {
                    Directive[
                    EdgeForm[
                    Directive[
                    Opacity[0.3], 
                    GrayLevel[0]]], 
                    PointSize[0.5], 
                    AbsoluteThickness[1.6], 
                    RGBColor[0, 0, 1]], {}}}, AspectRatio -> Full, 
                    ImageSize -> {40, 10}, PlotRangePadding -> None, 
                    ImagePadding -> Automatic, 
                    BaselinePosition -> (Scaled[0.1] -> Baseline)], #3}, {
                    GraphicsBox[{{
                    Directive[
                    EdgeForm[
                    Directive[
                    Opacity[0.3], 
                    GrayLevel[0]]], 
                    PointSize[0.5], 
                    AbsoluteThickness[1.6], 
                    RGBColor[1, 0, 1]], {
                    LineBox[{{0, 10}, {40, 10}}]}}, {
                    Directive[
                    EdgeForm[
                    Directive[
                    Opacity[0.3], 
                    GrayLevel[0]]], 
                    PointSize[0.5], 
                    AbsoluteThickness[1.6], 
                    RGBColor[1, 0, 1]], {}}}, AspectRatio -> Full, 
                    ImageSize -> {40, 10}, PlotRangePadding -> None, 
                    ImagePadding -> Automatic, 
                    BaselinePosition -> (Scaled[0.1] -> Baseline)], #4}, {
                    GraphicsBox[{{
                    Directive[
                    EdgeForm[
                    Directive[
                    Opacity[0.3], 
                    GrayLevel[0]]], 
                    PointSize[0.5], 
                    AbsoluteThickness[1.6], 
                    Dashing[{0, Small}], 
                    RGBColor[0.5, 0, 0.5]], {
                    LineBox[{{0, 10}, {40, 10}}]}}, {
                    Directive[
                    EdgeForm[
                    Directive[
                    Opacity[0.3], 
                    GrayLevel[0]]], 
                    PointSize[0.5], 
                    AbsoluteThickness[1.6], 
                    Dashing[{0, Small}], 
                    RGBColor[0.5, 0, 0.5]], {}}}, AspectRatio -> Full, 
                    ImageSize -> {40, 10}, PlotRangePadding -> None, 
                    ImagePadding -> Automatic, 
                    BaselinePosition -> (Scaled[0.1] -> Baseline)], #5}, {
                    GraphicsBox[{{
                    Directive[
                    EdgeForm[
                    Directive[
                    Opacity[0.3], 
                    GrayLevel[0]]], 
                    PointSize[0.5], 
                    AbsoluteThickness[1.6], 
                    Dashing[{0, Small}], 
                    RGBColor[0, 1, 0]], {
                    LineBox[{{0, 10}, {40, 10}}]}}, {
                    Directive[
                    EdgeForm[
                    Directive[
                    Opacity[0.3], 
                    GrayLevel[0]]], 
                    PointSize[0.5], 
                    AbsoluteThickness[1.6], 
                    Dashing[{0, Small}], 
                    RGBColor[0, 1, 0]], {}}}, AspectRatio -> Full, 
                    ImageSize -> {40, 10}, PlotRangePadding -> None, 
                    ImagePadding -> Automatic, 
                    BaselinePosition -> (Scaled[0.1] -> Baseline)], #6}, {
                    GraphicsBox[{{
                    Directive[
                    EdgeForm[
                    Directive[
                    Opacity[0.3], 
                    GrayLevel[0]]], 
                    PointSize[0.5], 
                    AbsoluteThickness[1.6], 
                    Thickness[Large], 
                    Dashing[{Small, Small}], 
                    GrayLevel[0.5]], {
                    LineBox[{{0, 10}, {40, 10}}]}}, {
                    Directive[
                    EdgeForm[
                    Directive[
                    Opacity[0.3], 
                    GrayLevel[0]]], 
                    PointSize[0.5], 
                    AbsoluteThickness[1.6], 
                    Thickness[Large], 
                    Dashing[{Small, Small}], 
                    GrayLevel[0.5]], {}}}, AspectRatio -> Full, 
                    ImageSize -> {40, 10}, PlotRangePadding -> None, 
                    ImagePadding -> Automatic, 
                    BaselinePosition -> (Scaled[0.1] -> Baseline)], #7}}, 
                    GridBoxAlignment -> {
                    "Columns" -> {Center, Left}, "Rows" -> {{Baseline}}}, 
                    AutoDelete -> False, 
                    GridBoxDividers -> {
                    "Columns" -> {{False}}, "Rows" -> {{False}}}, 
                    GridBoxItemSize -> {
                    "Columns" -> {{All}}, "Rows" -> {{All}}}, 
                    GridBoxSpacings -> {
                    "Columns" -> {{0.5}}, "Rows" -> {{0.8}}}], "Grid"]}}, 
                   GridBoxAlignment -> {
                    "Columns" -> {{Left}}, "Rows" -> {{Top}}}, AutoDelete -> 
                   False, GridBoxItemSize -> {
                    "Columns" -> {{Automatic}}, "Rows" -> {{Automatic}}}, 
                   GridBoxSpacings -> {"Columns" -> {{1}}, "Rows" -> {{0}}}], 
                  "Grid"], Alignment -> Left, AppearanceElements -> None, 
                 ImageMargins -> {{5, 5}, {5, 5}}, ImageSizeAction -> 
                 "ResizeToFit"], LineIndent -> 0, StripOnInput -> False], {
               FontFamily -> "Arial"}, Background -> Automatic, StripOnInput -> 
               False], TraditionalForm]& ), 
            InterpretationFunction :> (RowBox[{"PointLegend", "[", 
               RowBox[{
                 RowBox[{"{", 
                   RowBox[{
                    RowBox[{"Directive", "[", 
                    RowBox[{
                    RowBox[{"PointSize", "[", "0.004583333333333334`", "]"}], 
                    ",", 
                    RowBox[{"AbsoluteThickness", "[", "1.6`", "]"}], ",", 
                    InterpretationBox[
                    ButtonBox[
                    TooltipBox[
                    GraphicsBox[{{
                    GrayLevel[0], 
                    RectangleBox[{0, 0}]}, {
                    GrayLevel[0], 
                    RectangleBox[{1, -1}]}, {
                    RGBColor[1, 0.5, 0], 
                    RectangleBox[{0, -1}, {2, 1}]}}, DefaultBaseStyle -> 
                    "ColorSwatchGraphics", AspectRatio -> 1, Frame -> True, 
                    FrameStyle -> 
                    RGBColor[0.6666666666666666, 0.33333333333333337`, 0.], 
                    FrameTicks -> None, PlotRangePadding -> None, ImageSize -> 
                    Dynamic[{Automatic, 1.35 CurrentValue["FontCapHeight"]/
                    AbsoluteCurrentValue[Magnification]}]], 
                    StyleBox[
                    RowBox[{"RGBColor", "[", 
                    RowBox[{"1", ",", "0.5`", ",", "0"}], "]"}], NumberMarks -> 
                    False]], Appearance -> None, BaseStyle -> {}, 
                    BaselinePosition -> Baseline, DefaultBaseStyle -> {}, 
                    ButtonFunction :> With[{Typeset`box$ = EvaluationBox[]}, 
                    If[
                    Not[
                    AbsoluteCurrentValue["Deployed"]], 
                    SelectionMove[Typeset`box$, All, Expression]; 
                    FrontEnd`Private`$ColorSelectorInitialAlpha = 1; 
                    FrontEnd`Private`$ColorSelectorInitialColor = 
                    RGBColor[1, 0.5, 0]; 
                    FrontEnd`Private`$ColorSelectorUseMakeBoxes = True; 
                    MathLink`CallFrontEnd[
                    FrontEnd`AttachCell[Typeset`box$, 
                    FrontEndResource["RGBColorValueSelector"], {
                    0, {Left, Bottom}}, {Left, Top}, 
                    "ClosingActions" -> {
                    "SelectionDeparture", "ParentChanged", 
                    "EvaluatorQuit"}]]]], BaseStyle -> Inherited, Evaluator -> 
                    Automatic, Method -> "Preemptive"], 
                    RGBColor[1, 0.5, 0], Editable -> False, Selectable -> 
                    False]}], "]"}], ",", 
                    RowBox[{"Directive", "[", 
                    RowBox[{
                    RowBox[{"PointSize", "[", "0.004583333333333334`", "]"}], 
                    ",", 
                    RowBox[{"AbsoluteThickness", "[", "1.6`", "]"}], ",", 
                    InterpretationBox[
                    ButtonBox[
                    TooltipBox[
                    GraphicsBox[{{
                    GrayLevel[0], 
                    RectangleBox[{0, 0}]}, {
                    GrayLevel[0], 
                    RectangleBox[{1, -1}]}, {
                    RGBColor[1, 0, 0], 
                    RectangleBox[{0, -1}, {2, 1}]}}, DefaultBaseStyle -> 
                    "ColorSwatchGraphics", AspectRatio -> 1, Frame -> True, 
                    FrameStyle -> RGBColor[0.6666666666666666, 0., 0.], 
                    FrameTicks -> None, PlotRangePadding -> None, ImageSize -> 
                    Dynamic[{Automatic, 1.35 CurrentValue["FontCapHeight"]/
                    AbsoluteCurrentValue[Magnification]}]], 
                    StyleBox[
                    RowBox[{"RGBColor", "[", 
                    RowBox[{"1", ",", "0", ",", "0"}], "]"}], NumberMarks -> 
                    False]], Appearance -> None, BaseStyle -> {}, 
                    BaselinePosition -> Baseline, DefaultBaseStyle -> {}, 
                    ButtonFunction :> With[{Typeset`box$ = EvaluationBox[]}, 
                    If[
                    Not[
                    AbsoluteCurrentValue["Deployed"]], 
                    SelectionMove[Typeset`box$, All, Expression]; 
                    FrontEnd`Private`$ColorSelectorInitialAlpha = 1; 
                    FrontEnd`Private`$ColorSelectorInitialColor = 
                    RGBColor[1, 0, 0]; 
                    FrontEnd`Private`$ColorSelectorUseMakeBoxes = True; 
                    MathLink`CallFrontEnd[
                    FrontEnd`AttachCell[Typeset`box$, 
                    FrontEndResource["RGBColorValueSelector"], {
                    0, {Left, Bottom}}, {Left, Top}, 
                    "ClosingActions" -> {
                    "SelectionDeparture", "ParentChanged", 
                    "EvaluatorQuit"}]]]], BaseStyle -> Inherited, Evaluator -> 
                    Automatic, Method -> "Preemptive"], 
                    RGBColor[1, 0, 0], Editable -> False, Selectable -> 
                    False]}], "]"}], ",", 
                    RowBox[{"Directive", "[", 
                    RowBox[{
                    RowBox[{"PointSize", "[", "0.004583333333333334`", "]"}], 
                    ",", 
                    RowBox[{"AbsoluteThickness", "[", "1.6`", "]"}], ",", 
                    InterpretationBox[
                    ButtonBox[
                    TooltipBox[
                    GraphicsBox[{{
                    GrayLevel[0], 
                    RectangleBox[{0, 0}]}, {
                    GrayLevel[0], 
                    RectangleBox[{1, -1}]}, {
                    RGBColor[0, 0, 1], 
                    RectangleBox[{0, -1}, {2, 1}]}}, DefaultBaseStyle -> 
                    "ColorSwatchGraphics", AspectRatio -> 1, Frame -> True, 
                    FrameStyle -> RGBColor[0., 0., 0.6666666666666666], 
                    FrameTicks -> None, PlotRangePadding -> None, ImageSize -> 
                    Dynamic[{Automatic, 1.35 CurrentValue["FontCapHeight"]/
                    AbsoluteCurrentValue[Magnification]}]], 
                    StyleBox[
                    RowBox[{"RGBColor", "[", 
                    RowBox[{"0", ",", "0", ",", "1"}], "]"}], NumberMarks -> 
                    False]], Appearance -> None, BaseStyle -> {}, 
                    BaselinePosition -> Baseline, DefaultBaseStyle -> {}, 
                    ButtonFunction :> With[{Typeset`box$ = EvaluationBox[]}, 
                    If[
                    Not[
                    AbsoluteCurrentValue["Deployed"]], 
                    SelectionMove[Typeset`box$, All, Expression]; 
                    FrontEnd`Private`$ColorSelectorInitialAlpha = 1; 
                    FrontEnd`Private`$ColorSelectorInitialColor = 
                    RGBColor[0, 0, 1]; 
                    FrontEnd`Private`$ColorSelectorUseMakeBoxes = True; 
                    MathLink`CallFrontEnd[
                    FrontEnd`AttachCell[Typeset`box$, 
                    FrontEndResource["RGBColorValueSelector"], {
                    0, {Left, Bottom}}, {Left, Top}, 
                    "ClosingActions" -> {
                    "SelectionDeparture", "ParentChanged", 
                    "EvaluatorQuit"}]]]], BaseStyle -> Inherited, Evaluator -> 
                    Automatic, Method -> "Preemptive"], 
                    RGBColor[0, 0, 1], Editable -> False, Selectable -> 
                    False]}], "]"}], ",", 
                    RowBox[{"Directive", "[", 
                    RowBox[{
                    RowBox[{"PointSize", "[", "0.004583333333333334`", "]"}], 
                    ",", 
                    RowBox[{"AbsoluteThickness", "[", "1.6`", "]"}], ",", 
                    InterpretationBox[
                    ButtonBox[
                    TooltipBox[
                    GraphicsBox[{{
                    GrayLevel[0], 
                    RectangleBox[{0, 0}]}, {
                    GrayLevel[0], 
                    RectangleBox[{1, -1}]}, {
                    RGBColor[1, 0, 1], 
                    RectangleBox[{0, -1}, {2, 1}]}}, DefaultBaseStyle -> 
                    "ColorSwatchGraphics", AspectRatio -> 1, Frame -> True, 
                    FrameStyle -> 
                    RGBColor[0.6666666666666666, 0., 0.6666666666666666], 
                    FrameTicks -> None, PlotRangePadding -> None, ImageSize -> 
                    Dynamic[{Automatic, 1.35 CurrentValue["FontCapHeight"]/
                    AbsoluteCurrentValue[Magnification]}]], 
                    StyleBox[
                    RowBox[{"RGBColor", "[", 
                    RowBox[{"1", ",", "0", ",", "1"}], "]"}], NumberMarks -> 
                    False]], Appearance -> None, BaseStyle -> {}, 
                    BaselinePosition -> Baseline, DefaultBaseStyle -> {}, 
                    ButtonFunction :> With[{Typeset`box$ = EvaluationBox[]}, 
                    If[
                    Not[
                    AbsoluteCurrentValue["Deployed"]], 
                    SelectionMove[Typeset`box$, All, Expression]; 
                    FrontEnd`Private`$ColorSelectorInitialAlpha = 1; 
                    FrontEnd`Private`$ColorSelectorInitialColor = 
                    RGBColor[1, 0, 1]; 
                    FrontEnd`Private`$ColorSelectorUseMakeBoxes = True; 
                    MathLink`CallFrontEnd[
                    FrontEnd`AttachCell[Typeset`box$, 
                    FrontEndResource["RGBColorValueSelector"], {
                    0, {Left, Bottom}}, {Left, Top}, 
                    "ClosingActions" -> {
                    "SelectionDeparture", "ParentChanged", 
                    "EvaluatorQuit"}]]]], BaseStyle -> Inherited, Evaluator -> 
                    Automatic, Method -> "Preemptive"], 
                    RGBColor[1, 0, 1], Editable -> False, Selectable -> 
                    False]}], "]"}], ",", 
                    RowBox[{"Directive", "[", 
                    RowBox[{
                    RowBox[{"PointSize", "[", "0.004583333333333334`", "]"}], 
                    ",", 
                    RowBox[{"AbsoluteThickness", "[", "1.6`", "]"}], ",", 
                    RowBox[{"Dashing", "[", 
                    RowBox[{"{", 
                    RowBox[{"0", ",", "Small"}], "}"}], "]"}], ",", 
                    InterpretationBox[
                    ButtonBox[
                    TooltipBox[
                    GraphicsBox[{{
                    GrayLevel[0], 
                    RectangleBox[{0, 0}]}, {
                    GrayLevel[0], 
                    RectangleBox[{1, -1}]}, {
                    RGBColor[0.5, 0, 0.5], 
                    RectangleBox[{0, -1}, {2, 1}]}}, DefaultBaseStyle -> 
                    "ColorSwatchGraphics", AspectRatio -> 1, Frame -> True, 
                    FrameStyle -> 
                    RGBColor[0.33333333333333337`, 0., 0.33333333333333337`], 
                    FrameTicks -> None, PlotRangePadding -> None, ImageSize -> 
                    Dynamic[{Automatic, 1.35 CurrentValue["FontCapHeight"]/
                    AbsoluteCurrentValue[Magnification]}]], 
                    StyleBox[
                    RowBox[{"RGBColor", "[", 
                    RowBox[{"0.5`", ",", "0", ",", "0.5`"}], "]"}], 
                    NumberMarks -> False]], Appearance -> None, 
                    BaseStyle -> {}, BaselinePosition -> Baseline, 
                    DefaultBaseStyle -> {}, ButtonFunction :> 
                    With[{Typeset`box$ = EvaluationBox[]}, 
                    If[
                    Not[
                    AbsoluteCurrentValue["Deployed"]], 
                    SelectionMove[Typeset`box$, All, Expression]; 
                    FrontEnd`Private`$ColorSelectorInitialAlpha = 1; 
                    FrontEnd`Private`$ColorSelectorInitialColor = 
                    RGBColor[0.5, 0, 0.5]; 
                    FrontEnd`Private`$ColorSelectorUseMakeBoxes = True; 
                    MathLink`CallFrontEnd[
                    FrontEnd`AttachCell[Typeset`box$, 
                    FrontEndResource["RGBColorValueSelector"], {
                    0, {Left, Bottom}}, {Left, Top}, 
                    "ClosingActions" -> {
                    "SelectionDeparture", "ParentChanged", 
                    "EvaluatorQuit"}]]]], BaseStyle -> Inherited, Evaluator -> 
                    Automatic, Method -> "Preemptive"], 
                    RGBColor[0.5, 0, 0.5], Editable -> False, Selectable -> 
                    False]}], "]"}], ",", 
                    RowBox[{"Directive", "[", 
                    RowBox[{
                    RowBox[{"PointSize", "[", "0.004583333333333334`", "]"}], 
                    ",", 
                    RowBox[{"AbsoluteThickness", "[", "1.6`", "]"}], ",", 
                    RowBox[{"Dashing", "[", 
                    RowBox[{"{", 
                    RowBox[{"0", ",", "Small"}], "}"}], "]"}], ",", 
                    InterpretationBox[
                    ButtonBox[
                    TooltipBox[
                    GraphicsBox[{{
                    GrayLevel[0], 
                    RectangleBox[{0, 0}]}, {
                    GrayLevel[0], 
                    RectangleBox[{1, -1}]}, {
                    RGBColor[0, 1, 0], 
                    RectangleBox[{0, -1}, {2, 1}]}}, DefaultBaseStyle -> 
                    "ColorSwatchGraphics", AspectRatio -> 1, Frame -> True, 
                    FrameStyle -> RGBColor[0., 0.6666666666666666, 0.], 
                    FrameTicks -> None, PlotRangePadding -> None, ImageSize -> 
                    Dynamic[{Automatic, 1.35 CurrentValue["FontCapHeight"]/
                    AbsoluteCurrentValue[Magnification]}]], 
                    StyleBox[
                    RowBox[{"RGBColor", "[", 
                    RowBox[{"0", ",", "1", ",", "0"}], "]"}], NumberMarks -> 
                    False]], Appearance -> None, BaseStyle -> {}, 
                    BaselinePosition -> Baseline, DefaultBaseStyle -> {}, 
                    ButtonFunction :> With[{Typeset`box$ = EvaluationBox[]}, 
                    If[
                    Not[
                    AbsoluteCurrentValue["Deployed"]], 
                    SelectionMove[Typeset`box$, All, Expression]; 
                    FrontEnd`Private`$ColorSelectorInitialAlpha = 1; 
                    FrontEnd`Private`$ColorSelectorInitialColor = 
                    RGBColor[0, 1, 0]; 
                    FrontEnd`Private`$ColorSelectorUseMakeBoxes = True; 
                    MathLink`CallFrontEnd[
                    FrontEnd`AttachCell[Typeset`box$, 
                    FrontEndResource["RGBColorValueSelector"], {
                    0, {Left, Bottom}}, {Left, Top}, 
                    "ClosingActions" -> {
                    "SelectionDeparture", "ParentChanged", 
                    "EvaluatorQuit"}]]]], BaseStyle -> Inherited, Evaluator -> 
                    Automatic, Method -> "Preemptive"], 
                    RGBColor[0, 1, 0], Editable -> False, Selectable -> 
                    False]}], "]"}], ",", 
                    RowBox[{"Directive", "[", 
                    RowBox[{
                    RowBox[{"PointSize", "[", "0.004583333333333334`", "]"}], 
                    ",", 
                    RowBox[{"AbsoluteThickness", "[", "1.6`", "]"}], ",", 
                    RowBox[{"Thickness", "[", "Large", "]"}], ",", 
                    RowBox[{"Dashing", "[", 
                    RowBox[{"{", 
                    RowBox[{"Small", ",", "Small"}], "}"}], "]"}], ",", 
                    InterpretationBox[
                    ButtonBox[
                    TooltipBox[
                    GraphicsBox[{{
                    GrayLevel[0], 
                    RectangleBox[{0, 0}]}, {
                    GrayLevel[0], 
                    RectangleBox[{1, -1}]}, {
                    GrayLevel[0.5], 
                    RectangleBox[{0, -1}, {2, 1}]}}, DefaultBaseStyle -> 
                    "ColorSwatchGraphics", AspectRatio -> 1, Frame -> True, 
                    FrameStyle -> GrayLevel[0.33333333333333337`], FrameTicks -> 
                    None, PlotRangePadding -> None, ImageSize -> 
                    Dynamic[{Automatic, 1.35 CurrentValue["FontCapHeight"]/
                    AbsoluteCurrentValue[Magnification]}]], 
                    StyleBox[
                    RowBox[{"GrayLevel", "[", "0.5`", "]"}], NumberMarks -> 
                    False]], Appearance -> None, BaseStyle -> {}, 
                    BaselinePosition -> Baseline, DefaultBaseStyle -> {}, 
                    ButtonFunction :> With[{Typeset`box$ = EvaluationBox[]}, 
                    If[
                    Not[
                    AbsoluteCurrentValue["Deployed"]], 
                    SelectionMove[Typeset`box$, All, Expression]; 
                    FrontEnd`Private`$ColorSelectorInitialAlpha = 1; 
                    FrontEnd`Private`$ColorSelectorInitialColor = 
                    GrayLevel[0.5]; 
                    FrontEnd`Private`$ColorSelectorUseMakeBoxes = True; 
                    MathLink`CallFrontEnd[
                    FrontEnd`AttachCell[Typeset`box$, 
                    FrontEndResource["GrayLevelColorValueSelector"], {
                    0, {Left, Bottom}}, {Left, Top}, 
                    "ClosingActions" -> {
                    "SelectionDeparture", "ParentChanged", 
                    "EvaluatorQuit"}]]]], BaseStyle -> Inherited, Evaluator -> 
                    Automatic, Method -> "Preemptive"], 
                    GrayLevel[0.5], Editable -> False, Selectable -> False]}],
                     "]"}]}], "}"}], ",", 
                 RowBox[{"{", 
                   
                   RowBox[{#, ",", #2, ",", #3, ",", #4, ",", #5, ",", #6, 
                    ",", #7}], "}"}], ",", 
                 RowBox[{"LegendMarkers", "\[Rule]", 
                   RowBox[{"{", 
                    RowBox[{
                    RowBox[{"{", 
                    RowBox[{"False", ",", "Automatic"}], "}"}], ",", 
                    RowBox[{"{", 
                    RowBox[{"False", ",", "Automatic"}], "}"}], ",", 
                    RowBox[{"{", 
                    RowBox[{"False", ",", "Automatic"}], "}"}], ",", 
                    RowBox[{"{", 
                    RowBox[{"False", ",", "Automatic"}], "}"}], ",", 
                    RowBox[{"{", 
                    RowBox[{"False", ",", "Automatic"}], "}"}], ",", 
                    RowBox[{"{", 
                    RowBox[{"False", ",", "Automatic"}], "}"}], ",", 
                    RowBox[{"{", 
                    RowBox[{"False", ",", "Automatic"}], "}"}]}], "}"}]}], 
                 ",", 
                 RowBox[{"Joined", "\[Rule]", 
                   RowBox[{"{", 
                    
                    RowBox[{
                    "True", ",", "True", ",", "True", ",", "True", ",", 
                    "True", ",", "True", ",", "True"}], "}"}]}], ",", 
                 RowBox[{"LabelStyle", "\[Rule]", 
                   RowBox[{"{", "}"}]}], ",", 
                 RowBox[{"LegendLayout", "\[Rule]", "\"Column\""}]}], 
               "]"}]& ), Editable -> True], TraditionalForm], 
          TraditionalForm]},
        "Legended",
        DisplayFunction->(GridBox[{{
            TagBox[
             ItemBox[
              PaneBox[
               TagBox[#, "SkipImageSizeLevel"], 
               Alignment -> {Center, Baseline}, BaselinePosition -> Baseline],
               DefaultBaseStyle -> "Labeled"], "SkipImageSizeLevel"], 
            ItemBox[#2, DefaultBaseStyle -> "LabeledLabel"]}}, 
          GridBoxAlignment -> {"Columns" -> {{Center}}, "Rows" -> {{Center}}},
           AutoDelete -> False, GridBoxItemSize -> Automatic, 
          BaselinePosition -> {1, 1}]& ),
        Editable->True,
        InterpretationFunction->(RowBox[{"Legended", "[", 
           RowBox[{#, ",", 
             RowBox[{"Placed", "[", 
               RowBox[{#2, ",", "After"}], "]"}]}], "]"}]& )]}
     },
     AutoDelete->False,
     GridBoxItemSize->{"Columns" -> {{Automatic}}, "Rows" -> {{Automatic}}}],
    "Grid"], ",", 
   TagBox[GridBox[{
      {
       TagBox[
        TagBox[GridBox[{
           {"\<\"United_Kingdom\"\>"},
           {"\<\"2019-12-31 to 2020-11-25\"\>"},
           {
            TemplateBox[{", ", "\", \"", 
              RowBox[{
                FractionBox[
                 InterpretationBox[
                  StyleBox["\"1\"", ShowStringCharacters -> False], 1, 
                  Editable -> False], 
                 RowBox[{"d", "+", "m"}]], "\[Rule]", 
                InterpretationBox[
                 StyleBox["\"36.381\"", ShowStringCharacters -> False], 
                 36.38122762239848, AutoDelete -> True]}], 
              RowBox[{
                FractionBox["d", 
                 RowBox[{"d", "+", "m"}]], "\[Rule]", 
                InterpretationBox[
                 StyleBox["\"0.046\"", ShowStringCharacters -> False], 
                 0.045740160980614154`, AutoDelete -> True]}], 
              RowBox[{
                FractionBox[
                 RowBox[{"r", "[", 
                   InterpretationBox[
                    StyleBox["\"0\"", ShowStringCharacters -> False], 0, 
                    Editable -> False], "]"}], 
                 RowBox[{"d", "+", "m"}]], "\[Rule]", 
                InterpretationBox[
                 StyleBox["\"4.157\"", ShowStringCharacters -> False], 
                 4.1565212006980525`, AutoDelete -> True]}], 
              RowBox[{
                RowBox[{
                  InterpretationBox[
                   StyleBox["\"1\"", ShowStringCharacters -> False], 1, 
                   Editable -> False], "-", 
                  FractionBox[
                   RowBox[{"d", "+", "m"}], 
                   RowBox[{"r", "[", 
                    InterpretationBox[
                    StyleBox["\"0\"", ShowStringCharacters -> False], 0, 
                    Editable -> False], "]"}]]}], "\[Rule]", 
                InterpretationBox[
                 StyleBox["\"0.759\"", ShowStringCharacters -> False], 
                 0.7594141947761367, AutoDelete -> True]}], 
              RowBox[{"b", "\[Rule]", 
                InterpretationBox[
                 StyleBox["\"1.000\"", ShowStringCharacters -> False], 
                 0.9999741165673259, AutoDelete -> True]}], 
              RowBox[{"population", "\[Rule]", 
                InterpretationBox[
                 StyleBox["\"66647112\"", ShowStringCharacters -> False], 
                 66647112, Editable -> False]}], 
              RowBox[{"popweight", "\[Rule]", 
                InterpretationBox[
                 StyleBox["\"0.009\"", ShowStringCharacters -> False], 
                 0.008689046673873236, AutoDelete -> True]}], 
              RowBox[{"totinfections", "\[Rule]", 
                InterpretationBox[
                 StyleBox[
                  RowBox[{"\"1.539\"", "\[Times]", 
                    SuperscriptBox["10", "\"6\""]}], ShowStringCharacters -> 
                  False], 1.538794*^6, AutoDelete -> True]}], 
              RowBox[{"infweight", "\[Rule]", 
                InterpretationBox[
                 StyleBox["\"0.026\"", ShowStringCharacters -> False], 
                 0.0256980153783549, AutoDelete -> True]}]},
             "RowWithSeparators"]},
           {
            TemplateBox[{", ", "\", \"", 
              RowBox[{"k", "\[Rule]", 
                FractionBox[
                 InterpretationBox[
                  StyleBox["\"1\"", ShowStringCharacters -> False], 1, 
                  Editable -> False], 
                 InterpretationBox[
                  StyleBox["\"10\"", ShowStringCharacters -> False], 10, 
                  Editable -> False]]}], 
              RowBox[{"\[Gamma]", "\[Rule]", 
                InterpretationBox[
                 StyleBox["\"1000\"", ShowStringCharacters -> False], 1000, 
                 Editable -> False]}], 
              RowBox[{"addedconstraints", "\[Rule]", 
                RowBox[{"{", 
                  RowBox[{
                    InterpretationBox[
                    StyleBox["\"1\"", ShowStringCharacters -> False], 1, 
                    Editable -> False], "\[GreaterEqual]", "b", 
                    "\[GreaterEqual]", 
                    InterpretationBox[
                    StyleBox["\"0.050\"", ShowStringCharacters -> False], 
                    0.05, AutoDelete -> True]}], "}"}]}], 
              RowBox[{"supportwidth", "\[Rule]", 
                InterpretationBox[
                 StyleBox["\"3\"", ShowStringCharacters -> False], 3, 
                 Editable -> False]}], 
              RowBox[{"M", "\[Rule]", 
                InterpretationBox[
                 StyleBox["\"3\"", ShowStringCharacters -> False], 3, 
                 Editable -> False]}]},
             "RowWithSeparators"]},
           {"\<\"\"\>"}
          },
          DefaultBaseStyle->"Column",
          GridBoxAlignment->{"Columns" -> {{Center}}},
          
          GridBoxItemSize->{
           "Columns" -> {{Automatic}}, "Rows" -> {{Automatic}}}],
         "Column"],
        NumberForm[#, {12, 3}]& ], "\[SpanFromLeft]"},
      {
       TemplateBox[{
         GraphicsBox[{{}, 
           GraphicsComplexBox[CompressedData["
1:eJzsfXdU09u2buyKBWwIihIVFDuCiojlUxAVld5rAiGB0FKwIhhRUSyIiIo9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            "], {{{}, {}, {}, {
               Hue[0.9060679774997897, 0.6, 0.6], 
               Directive[
                PointSize[0.004583333333333334], 
                AbsoluteThickness[1.6], 
                RGBColor[1, 0, 0]], 
               LineBox[CompressedData["
1:eJwl1HWQVlUYwOFvUToEkRAQJBVBSmkXQYkllk06dlk2qaVzgaW7FkxSBVEM
wiBUBGxpDASlSwGlG4XnG/947u+eM3fO3Jn3zi2bkB7dLyQQCHR2CaMlrWhN
G8JpSwSRRBFNDLG0oz0d6EinkP/P6kJXutGdOOLpQQI9SSSJZFJIJY1e9KYP
fQm+YDr9GcBABjGYIQxlGMMZwUhGkcFoxjCWTMYxnglMZBKTmcJUpjGdGcxk
FrOZw1zmkcV8FvASL/MKr/Iar7OQRSxmCUtZxhu8yVssZwVvs5J3eJdVvMf7
fMCHrGYNa1nHR3zMJ3zKejawkU18xud8wWa+ZAtb2cZXfM03fMt3fM8PhOYM
BH7UJrpdd7CTZta7dDd72Ms+wu3/pD8T6f4X/ZX9/MYBDvI7f3CIwxzhKMc4
zglOcorTnOFP/uIs5zjP3/zDBS5yictc4SrXuM4NbnKL29zhLv/yH/cIZAsE
QsjGAzxIdnKQk1zkJg95yUd+CvAQBSnEwxTmEYpQlGIU51FKUJJSPEZpyvA4
ZSlHeSpQkUo8wZNU5imqUJWnqUZ1alCTWjzDs9SmDnWpR30a0JDnCKURz9OY
JrzAizSlGc1pQRgtaUVr2hBOWyKIJIpoYoilHe3pQEf2+yY66QHtrF3oyhHr
bnpMu2sc8fQggZ4kkkQyKaSSRi9604e+9COd/gxgIIMYzBCGMozhjGBkcO65
/CeCc9cMHc0YxpIZnLf9ccF563idwEQmMZkpTGUa04Nz9twMncksZgfnbG+O
zmUeWdwH2QOo7g==
                "]]}, {}, {
               Hue[0.37820393249936934`, 0.6, 0.6], 
               Directive[
                PointSize[0.004583333333333334], 
                AbsoluteThickness[1.6], 
                RGBColor[1, 0.5, 0]], 
               LineBox[CompressedData["
1:eJwV0ne8j2UYwOH3OMM49jw2WUWKRCFxjFIhkVFGGRlZEYoSZRRFhSKFjLJ3
ZtE0K9l777337Hr+uM73fp7zx+/zee+nYMsu9TrHRFHUy58tsVG0lW1sZwc7
2cVu9rCXfeznAAc5xGGOcJRjHOcEJznFac5wlnOc5wIXucRlrnCVa1znBje5
xW3ucJd73CeKi6IYUhBLHPEkkJJUpCYNiaQlHenJQEYykZksZCUb2clBEjnJ
RW7ykJd85KcABXmAQhSmCEUpxoN0j4+ih7Q4JXiYkjzCo5SiNI9RhscpSzme
4EnKU4GKPEUlnqYyVUimKtWoTg2e4Su//azWZLT5OX2eF6jFeHe1tQ4vMsm5
rr5EPerzMjPcN9CGzDY30sYsML+iC/VVXapN9Gdtqr9qM23OH+bX9HVasMa5
pbaiNf84v6Ft2Ghuq5u1nW7X9vomHehIJzrThbfoSjfeDt+cHvTkHd6lF715
j/fpwwf0pR8f8hH9GcBABvExnzCYIXzKZwxlGJ/zBV8ynBGMDN+erxkVvj3f
MIZv+Y6xjAs74HsmMDHsgMn8wI9MYSrTmB52wUxmhV0wh7nMY37YCT+FnbCI
xSwJu2FZ2A2/sJwVYUf8xu9hR/zJX6xkFeUSomi1VtA1upZ1/B12xr8k+996
raH/6QZqmjfqJmqbN+sW6pq36rawV3awk8bud+lumpj36F72sZ8D4a24P6iH
wjsxH9YjHOUYx8ObcH9CT4Y3YT6lpznDWc6Ft+D+vF4Ib8F8US9xmSvhDbi7
qte4Ht6A8w29yS1ucyfs3v1dvRd2b76vkbcaw2jnFDpGY3Wcxmk8E8wJmpJU
THFOrWlIJC0z3aXT9MwzZ9CMZCIzWVjsPqsu02yanRwkkZNc5CYPecnH/xCZ
y6Y=
                "]]}, {}, {}, {}, {}, {}, {}, {}, {}, {}, {}, {
               Directive[
                RGBColor[1, 0, 0], 
                Opacity[0.2]], 
               LineBox[{1, 1723}], 
               LineBox[{329, 1724}], 
               LineBox[{330, 1725}], 
               LineBox[{331, 1726}], 
               LineBox[{332, 1727}], 
               LineBox[{333, 1728}], 
               LineBox[{334, 1729}], 
               LineBox[{335, 1730}], 
               LineBox[{336, 1731}], 
               LineBox[{337, 1732}], 
               LineBox[{338, 1733}], 
               LineBox[{339, 1734}], 
               LineBox[{340, 1735}], 
               LineBox[{341, 1736}], 
               LineBox[{342, 1737}], 
               LineBox[{343, 1738}], 
               LineBox[{344, 1739}], 
               LineBox[{345, 1740}], 
               LineBox[{346, 1741}], 
               LineBox[{347, 1742}], 
               LineBox[{348, 1743}], 
               LineBox[{349, 1744}], 
               LineBox[{350, 1745}], 
               LineBox[{351, 1746}], 
               LineBox[{352, 1747}], 
               LineBox[{353, 1748}], 
               LineBox[{354, 1749}], 
               LineBox[{355, 1750}], 
               LineBox[{356, 1751}], 
               LineBox[{357, 1752}], 
               LineBox[{358, 1753}], 
               LineBox[{359, 1754}], 
               LineBox[{360, 1755}], 
               LineBox[{361, 1756}], 
               LineBox[{362, 1757}], 
               LineBox[{363, 1758}], 
               LineBox[{364, 1759}], 
               LineBox[{365, 1760}], 
               LineBox[{366, 1761}], 
               LineBox[{367, 1762}], 
               LineBox[{368, 1763}], 
               LineBox[{369, 1764}], 
               LineBox[{370, 1765}], 
               LineBox[{371, 1766}], 
               LineBox[{372, 1767}], 
               LineBox[{373, 1768}], 
               LineBox[{374, 1769}], 
               LineBox[{375, 1770}], 
               LineBox[{376, 1771}], 
               LineBox[{377, 1772}], 
               LineBox[{378, 1773}], 
               LineBox[{379, 1774}], 
               LineBox[{380, 1775}], 
               LineBox[{381, 1776}], 
               LineBox[{382, 1777}], 
               LineBox[{383, 1778}], 
               LineBox[{384, 1779}], 
               LineBox[{385, 1780}], 
               LineBox[{386, 1781}], 
               LineBox[{387, 1782}], 
               LineBox[{388, 1783}], 
               LineBox[{389, 1784}], 
               LineBox[{390, 1785}], 
               LineBox[{391, 1786}], 
               LineBox[{392, 1787}], 
               LineBox[{393, 1788}], 
               LineBox[{394, 1789}], 
               LineBox[{395, 1790}], 
               LineBox[{396, 1791}], 
               LineBox[{397, 1792}], 
               LineBox[{398, 1793}], 
               LineBox[{399, 1794}], 
               LineBox[{400, 1795}], 
               LineBox[{401, 1796}], 
               LineBox[{402, 1797}], 
               LineBox[{403, 1798}], 
               LineBox[{404, 1799}], 
               LineBox[{405, 1800}], 
               LineBox[{406, 1801}], 
               LineBox[{407, 1802}], 
               LineBox[{408, 1803}], 
               LineBox[{409, 1804}], 
               LineBox[{410, 1805}], 
               LineBox[{411, 1806}], 
               LineBox[{412, 1807}], 
               LineBox[{413, 1808}], 
               LineBox[{414, 1809}], 
               LineBox[{415, 1810}], 
               LineBox[{416, 1811}], 
               LineBox[{417, 1812}], 
               LineBox[{418, 1813}], 
               LineBox[{419, 1814}], 
               LineBox[{420, 1815}], 
               LineBox[{421, 1816}], 
               LineBox[{422, 1817}], 
               LineBox[{423, 1818}], 
               LineBox[{424, 1819}], 
               LineBox[{425, 1820}], 
               LineBox[{426, 1821}], 
               LineBox[{427, 1822}], 
               LineBox[{428, 1823}], 
               LineBox[{429, 1824}], 
               LineBox[{430, 1825}], 
               LineBox[{431, 1826}], 
               LineBox[{432, 1827}], 
               LineBox[{433, 1828}], 
               LineBox[{434, 1829}], 
               LineBox[{435, 1830}], 
               LineBox[{436, 1831}], 
               LineBox[{437, 1832}], 
               LineBox[{438, 1833}], 
               LineBox[{439, 1834}], 
               LineBox[{440, 1835}], 
               LineBox[{441, 1836}], 
               LineBox[{442, 1837}], 
               LineBox[{443, 1838}], 
               LineBox[{444, 1839}], 
               LineBox[{445, 1840}], 
               LineBox[{446, 1841}], 
               LineBox[{447, 1842}], 
               LineBox[{448, 1843}], 
               LineBox[{449, 1844}], 
               LineBox[{450, 1845}], 
               LineBox[{451, 1846}], 
               LineBox[{452, 1847}], 
               LineBox[{453, 1848}], 
               LineBox[{454, 1849}], 
               LineBox[{455, 1850}], 
               LineBox[{456, 1851}], 
               LineBox[{457, 1852}], 
               LineBox[{459, 1858}], 
               LineBox[{460, 1859}], 
               LineBox[{461, 1860}], 
               LineBox[{467, 1870}], 
               LineBox[{468, 1871}], 
               LineBox[{601, 2008}], 
               LineBox[{605, 2016}], 
               LineBox[{635, 2050}], 
               LineBox[{641, 2060}], 
               LineBox[{651, 2074}], 
               LineBox[{652, 2075}], 
               LineBox[{653, 2076}], 
               LineBox[{654, 2077}]}, {
               Directive[
                RGBColor[1, 0, 0], 
                Opacity[0.2]], 
               LineBox[{131, 1855}], 
               LineBox[{135, 1863}], 
               LineBox[{136, 1864}], 
               LineBox[{137, 1865}], 
               LineBox[{138, 1866}], 
               LineBox[{139, 1867}], 
               LineBox[{142, 1874}], 
               LineBox[{143, 1875}], 
               LineBox[{144, 1876}], 
               LineBox[{145, 1877}], 
               LineBox[{146, 1878}], 
               LineBox[{147, 1879}], 
               LineBox[{148, 1880}], 
               LineBox[{149, 1881}], 
               LineBox[{150, 1882}], 
               LineBox[{151, 1883}], 
               LineBox[{152, 1884}], 
               LineBox[{153, 1885}], 
               LineBox[{154, 1886}], 
               LineBox[{155, 1887}], 
               LineBox[{156, 1888}], 
               LineBox[{157, 1889}], 
               LineBox[{158, 1890}], 
               LineBox[{159, 1891}], 
               LineBox[{160, 1892}], 
               LineBox[{161, 1893}], 
               LineBox[{162, 1894}], 
               LineBox[{163, 1895}], 
               LineBox[{164, 1896}], 
               LineBox[{165, 1897}], 
               LineBox[{166, 1898}], 
               LineBox[{167, 1899}], 
               LineBox[{168, 1900}], 
               LineBox[{169, 1901}], 
               LineBox[{170, 1902}], 
               LineBox[{171, 1903}], 
               LineBox[{172, 1904}], 
               LineBox[{173, 1905}], 
               LineBox[{174, 1906}], 
               LineBox[{175, 1907}], 
               LineBox[{176, 1908}], 
               LineBox[{177, 1909}], 
               LineBox[{178, 1910}], 
               LineBox[{179, 1911}], 
               LineBox[{180, 1912}], 
               LineBox[{181, 1913}], 
               LineBox[{182, 1914}], 
               LineBox[{183, 1915}], 
               LineBox[{184, 1916}], 
               LineBox[{185, 1917}], 
               LineBox[{186, 1918}], 
               LineBox[{187, 1919}], 
               LineBox[{188, 1920}], 
               LineBox[{189, 1921}], 
               LineBox[{190, 1922}], 
               LineBox[{191, 1923}], 
               LineBox[{192, 1924}], 
               LineBox[{193, 1925}], 
               LineBox[{194, 1926}], 
               LineBox[{195, 1927}], 
               LineBox[{196, 1928}], 
               LineBox[{197, 1929}], 
               LineBox[{198, 1930}], 
               LineBox[{199, 1931}], 
               LineBox[{200, 1932}], 
               LineBox[{201, 1933}], 
               LineBox[{202, 1934}], 
               LineBox[{203, 1935}], 
               LineBox[{204, 1936}], 
               LineBox[{205, 1937}], 
               LineBox[{206, 1938}], 
               LineBox[{207, 1939}], 
               LineBox[{208, 1940}], 
               LineBox[{209, 1941}], 
               LineBox[{210, 1942}], 
               LineBox[{211, 1943}], 
               LineBox[{212, 1944}], 
               LineBox[{213, 1945}], 
               LineBox[{214, 1946}], 
               LineBox[{215, 1947}], 
               LineBox[{216, 1948}], 
               LineBox[{217, 1949}], 
               LineBox[{218, 1950}], 
               LineBox[{219, 1951}], 
               LineBox[{220, 1952}], 
               LineBox[{221, 1953}], 
               LineBox[{222, 1954}], 
               LineBox[{223, 1955}], 
               LineBox[{224, 1956}], 
               LineBox[{225, 1957}], 
               LineBox[{226, 1958}], 
               LineBox[{227, 1959}], 
               LineBox[{228, 1960}], 
               LineBox[{229, 1961}], 
               LineBox[{230, 1962}], 
               LineBox[{231, 1963}], 
               LineBox[{232, 1964}], 
               LineBox[{233, 1965}], 
               LineBox[{234, 1966}], 
               LineBox[{235, 1967}], 
               LineBox[{236, 1968}], 
               LineBox[{237, 1969}], 
               LineBox[{238, 1970}], 
               LineBox[{239, 1971}], 
               LineBox[{240, 1972}], 
               LineBox[{241, 1973}], 
               LineBox[{242, 1974}], 
               LineBox[{243, 1975}], 
               LineBox[{244, 1976}], 
               LineBox[{245, 1977}], 
               LineBox[{246, 1978}], 
               LineBox[{247, 1979}], 
               LineBox[{248, 1980}], 
               LineBox[{249, 1981}], 
               LineBox[{250, 1982}], 
               LineBox[{251, 1983}], 
               LineBox[{252, 1984}], 
               LineBox[{253, 1985}], 
               LineBox[{254, 1986}], 
               LineBox[{255, 1987}], 
               LineBox[{256, 1988}], 
               LineBox[{257, 1989}], 
               LineBox[{258, 1990}], 
               LineBox[{259, 1991}], 
               LineBox[{260, 1992}], 
               LineBox[{261, 1993}], 
               LineBox[{262, 1994}], 
               LineBox[{263, 1995}], 
               LineBox[{264, 1996}], 
               LineBox[{265, 1997}], 
               LineBox[{266, 1998}], 
               LineBox[{267, 1999}], 
               LineBox[{268, 2000}], 
               LineBox[{269, 2001}], 
               LineBox[{270, 2002}], 
               LineBox[{271, 2003}], 
               LineBox[{272, 2004}], 
               LineBox[{273, 2005}], 
               LineBox[{275, 2011}], 
               LineBox[{276, 2012}], 
               LineBox[{277, 2013}], 
               LineBox[{279, 2019}], 
               LineBox[{280, 2020}], 
               LineBox[{281, 2021}], 
               LineBox[{282, 2022}], 
               LineBox[{283, 2023}], 
               LineBox[{284, 2024}], 
               LineBox[{285, 2025}], 
               LineBox[{286, 2026}], 
               LineBox[{287, 2027}], 
               LineBox[{288, 2028}], 
               LineBox[{289, 2029}], 
               LineBox[{290, 2030}], 
               LineBox[{291, 2031}], 
               LineBox[{292, 2032}], 
               LineBox[{293, 2033}], 
               LineBox[{294, 2034}], 
               LineBox[{295, 2035}], 
               LineBox[{296, 2036}], 
               LineBox[{297, 2037}], 
               LineBox[{298, 2038}], 
               LineBox[{299, 2039}], 
               LineBox[{300, 2040}], 
               LineBox[{301, 2041}], 
               LineBox[{302, 2042}], 
               LineBox[{303, 2043}], 
               LineBox[{304, 2044}], 
               LineBox[{305, 2045}], 
               LineBox[{306, 2046}], 
               LineBox[{307, 2047}], 
               LineBox[{309, 2053}], 
               LineBox[{310, 2054}], 
               LineBox[{311, 2055}], 
               LineBox[{312, 2056}], 
               LineBox[{313, 2057}], 
               LineBox[{315, 2063}], 
               LineBox[{316, 2064}], 
               LineBox[{317, 2065}], 
               LineBox[{318, 2066}], 
               LineBox[{319, 2067}], 
               LineBox[{320, 2068}], 
               LineBox[{321, 2069}], 
               LineBox[{322, 2070}], 
               
               LineBox[{323, 
                2071}]}, {}, {}, {}, {}, {}, {}, {}, {}, {}, {}, {}, {}, {
               Directive[
                RGBColor[1, 0.5, 0], 
                Opacity[0.2]], 
               LineBox[{659, 1311}], 
               LineBox[{981, 1312}], 
               LineBox[{982, 1313}], 
               LineBox[{983, 1314}], 
               LineBox[{984, 1315}], 
               LineBox[{985, 1316}], 
               LineBox[{986, 1317}], 
               LineBox[{987, 1318}], 
               LineBox[{988, 1319}], 
               LineBox[{989, 1320}], 
               LineBox[{990, 1321}], 
               LineBox[{991, 1322}], 
               LineBox[{992, 1323}], 
               LineBox[{993, 1324}], 
               LineBox[{994, 1325}], 
               LineBox[{995, 1326}], 
               LineBox[{996, 1327}], 
               LineBox[{997, 1328}], 
               LineBox[{998, 1329}], 
               LineBox[{999, 1330}], 
               LineBox[{1000, 1331}], 
               LineBox[{1001, 1332}], 
               LineBox[{1002, 1333}], 
               LineBox[{1003, 1334}], 
               LineBox[{1004, 1335}], 
               LineBox[{1005, 1336}], 
               LineBox[{1006, 1337}], 
               LineBox[{1007, 1338}], 
               LineBox[{1008, 1339}], 
               LineBox[{1009, 1340}], 
               LineBox[{1010, 1341}], 
               LineBox[{1011, 1342}], 
               LineBox[{1012, 1343}], 
               LineBox[{1013, 1344}], 
               LineBox[{1014, 1345}], 
               LineBox[{1015, 1346}], 
               LineBox[{1016, 1347}], 
               LineBox[{1017, 1348}], 
               LineBox[{1018, 1349}], 
               LineBox[{1019, 1350}], 
               LineBox[{1020, 1351}], 
               LineBox[{1021, 1352}], 
               LineBox[{1022, 1353}], 
               LineBox[{1023, 1354}], 
               LineBox[{1024, 1355}], 
               LineBox[{1025, 1356}], 
               LineBox[{1026, 1357}], 
               LineBox[{1027, 1358}], 
               LineBox[{1028, 1359}], 
               LineBox[{1029, 1360}], 
               LineBox[{1030, 1361}], 
               LineBox[{1031, 1362}], 
               LineBox[{1032, 1363}], 
               LineBox[{1033, 1364}], 
               LineBox[{1034, 1365}], 
               LineBox[{1035, 1366}], 
               LineBox[{1036, 1367}], 
               LineBox[{1037, 1368}], 
               LineBox[{1038, 1369}], 
               LineBox[{1039, 1370}], 
               LineBox[{1040, 1371}], 
               LineBox[{1041, 1372}], 
               LineBox[{1042, 1373}], 
               LineBox[{1043, 1374}], 
               LineBox[{1044, 1375}], 
               LineBox[{1045, 1376}], 
               LineBox[{1046, 1377}], 
               LineBox[{1047, 1378}], 
               LineBox[{1048, 1379}], 
               LineBox[{1049, 1380}], 
               LineBox[{1050, 1381}], 
               LineBox[{1051, 1382}], 
               LineBox[{1052, 1383}], 
               LineBox[{1053, 1384}], 
               LineBox[{1054, 1385}], 
               LineBox[{1055, 1386}], 
               LineBox[{1056, 1387}], 
               LineBox[{1057, 1388}], 
               LineBox[{1058, 1389}], 
               LineBox[{1059, 1390}], 
               LineBox[{1060, 1391}], 
               LineBox[{1061, 1392}], 
               LineBox[{1062, 1393}], 
               LineBox[{1063, 1394}], 
               LineBox[{1064, 1395}], 
               LineBox[{1095, 1430}], 
               LineBox[{1096, 1431}], 
               LineBox[{1101, 1440}], 
               LineBox[{1102, 1441}], 
               LineBox[{1103, 1442}], 
               LineBox[{1109, 1452}], 
               LineBox[{1110, 1453}], 
               LineBox[{1113, 1460}], 
               LineBox[{1115, 1466}], 
               LineBox[{1117, 1472}], 
               LineBox[{1118, 1473}], 
               LineBox[{1122, 1481}], 
               LineBox[{1123, 1482}], 
               LineBox[{1124, 1483}], 
               LineBox[{1127, 1490}], 
               LineBox[{1129, 1496}], 
               LineBox[{1130, 1497}], 
               LineBox[{1131, 1498}], 
               LineBox[{1132, 1499}], 
               LineBox[{1133, 1500}], 
               LineBox[{1134, 1501}], 
               LineBox[{1135, 1502}], 
               LineBox[{1136, 1503}], 
               LineBox[{1137, 1504}], 
               LineBox[{1138, 1505}], 
               LineBox[{1139, 1506}], 
               LineBox[{1140, 1507}], 
               LineBox[{1141, 1508}], 
               LineBox[{1142, 1509}], 
               LineBox[{1143, 1510}], 
               LineBox[{1144, 1511}], 
               LineBox[{1145, 1512}], 
               LineBox[{1146, 1513}], 
               LineBox[{1147, 1514}], 
               LineBox[{1148, 1515}], 
               LineBox[{1149, 1516}], 
               LineBox[{1150, 1517}], 
               LineBox[{1151, 1518}], 
               LineBox[{1152, 1519}], 
               LineBox[{1153, 1520}], 
               LineBox[{1154, 1521}], 
               LineBox[{1155, 1522}], 
               LineBox[{1156, 1523}], 
               LineBox[{1157, 1524}], 
               LineBox[{1158, 1525}], 
               LineBox[{1159, 1526}], 
               LineBox[{1160, 1527}], 
               LineBox[{1161, 1528}], 
               LineBox[{1162, 1529}], 
               LineBox[{1163, 1530}], 
               LineBox[{1164, 1531}], 
               LineBox[{1165, 1532}], 
               LineBox[{1166, 1533}], 
               LineBox[{1167, 1534}], 
               LineBox[{1168, 1535}], 
               LineBox[{1169, 1536}], 
               LineBox[{1170, 1537}], 
               LineBox[{1171, 1538}], 
               LineBox[{1172, 1539}], 
               LineBox[{1173, 1540}], 
               LineBox[{1174, 1541}], 
               LineBox[{1175, 1542}], 
               LineBox[{1176, 1543}], 
               LineBox[{1177, 1544}], 
               LineBox[{1178, 1545}], 
               LineBox[{1179, 1546}], 
               LineBox[{1180, 1547}], 
               LineBox[{1181, 1548}], 
               LineBox[{1182, 1549}], 
               LineBox[{1183, 1550}], 
               LineBox[{1184, 1551}], 
               LineBox[{1185, 1552}], 
               LineBox[{1186, 1553}], 
               LineBox[{1187, 1554}], 
               LineBox[{1188, 1555}], 
               LineBox[{1189, 1556}], 
               LineBox[{1190, 1557}], 
               LineBox[{1191, 1558}], 
               LineBox[{1192, 1559}], 
               LineBox[{1193, 1560}], 
               LineBox[{1194, 1561}], 
               LineBox[{1195, 1562}], 
               LineBox[{1196, 1563}], 
               LineBox[{1197, 1564}], 
               LineBox[{1198, 1565}], 
               LineBox[{1199, 1566}], 
               LineBox[{1200, 1567}], 
               LineBox[{1201, 1568}], 
               LineBox[{1202, 1569}], 
               LineBox[{1203, 1570}], 
               LineBox[{1204, 1571}], 
               LineBox[{1205, 1572}], 
               LineBox[{1206, 1573}], 
               LineBox[{1207, 1574}], 
               LineBox[{1208, 1575}], 
               LineBox[{1209, 1576}], 
               LineBox[{1210, 1577}], 
               LineBox[{1211, 1578}], 
               LineBox[{1212, 1579}], 
               LineBox[{1213, 1580}], 
               LineBox[{1214, 1581}], 
               LineBox[{1215, 1582}], 
               LineBox[{1216, 1583}], 
               LineBox[{1217, 1584}], 
               LineBox[{1218, 1585}], 
               LineBox[{1219, 1586}], 
               LineBox[{1220, 1587}], 
               LineBox[{1221, 1588}], 
               LineBox[{1222, 1589}], 
               LineBox[{1224, 1595}], 
               LineBox[{1225, 1596}], 
               LineBox[{1226, 1597}], 
               LineBox[{1227, 1598}], 
               LineBox[{1228, 1599}], 
               LineBox[{1229, 1600}], 
               LineBox[{1231, 1606}], 
               LineBox[{1232, 1607}], 
               LineBox[{1235, 1614}], 
               LineBox[{1236, 1615}], 
               LineBox[{1242, 1625}], 
               LineBox[{1243, 1626}], 
               LineBox[{1249, 1636}], 
               LineBox[{1250, 1637}], 
               LineBox[{1256, 1647}], 
               LineBox[{1257, 1648}], 
               LineBox[{1263, 1658}], 
               LineBox[{1264, 1659}], 
               LineBox[{1269, 1668}], 
               LineBox[{1270, 1669}], 
               LineBox[{1271, 1670}], 
               LineBox[{1277, 1680}], 
               LineBox[{1278, 1681}], 
               LineBox[{1282, 1689}], 
               LineBox[{1284, 1695}], 
               LineBox[{1285, 1696}], 
               LineBox[{1289, 1704}], 
               LineBox[{1290, 1705}], 
               LineBox[{1291, 1706}], 
               LineBox[{1292, 1707}], 
               LineBox[{1295, 1714}], 
               LineBox[{1296, 1715}], 
               LineBox[{1297, 1716}], 
               LineBox[{1298, 1717}], 
               LineBox[{1299, 1718}]}, {
               Directive[
                RGBColor[1, 0.5, 0], 
                Opacity[0.2]], 
               LineBox[{744, 1398}], 
               LineBox[{745, 1399}], 
               LineBox[{746, 1400}], 
               LineBox[{747, 1401}], 
               LineBox[{748, 1402}], 
               LineBox[{749, 1403}], 
               LineBox[{750, 1404}], 
               LineBox[{751, 1405}], 
               LineBox[{752, 1406}], 
               LineBox[{753, 1407}], 
               LineBox[{754, 1408}], 
               LineBox[{755, 1409}], 
               LineBox[{756, 1410}], 
               LineBox[{757, 1411}], 
               LineBox[{758, 1412}], 
               LineBox[{759, 1413}], 
               LineBox[{760, 1414}], 
               LineBox[{761, 1415}], 
               LineBox[{762, 1416}], 
               LineBox[{763, 1417}], 
               LineBox[{764, 1418}], 
               LineBox[{765, 1419}], 
               LineBox[{766, 1420}], 
               LineBox[{767, 1421}], 
               LineBox[{768, 1422}], 
               LineBox[{769, 1423}], 
               LineBox[{770, 1424}], 
               LineBox[{771, 1425}], 
               LineBox[{772, 1426}], 
               LineBox[{773, 1427}], 
               LineBox[{776, 1434}], 
               LineBox[{777, 1435}], 
               LineBox[{778, 1436}], 
               LineBox[{779, 1437}], 
               LineBox[{783, 1445}], 
               LineBox[{784, 1446}], 
               LineBox[{785, 1447}], 
               LineBox[{786, 1448}], 
               LineBox[{787, 1449}], 
               LineBox[{790, 1456}], 
               LineBox[{791, 1457}], 
               LineBox[{793, 1463}], 
               LineBox[{795, 1469}], 
               LineBox[{798, 1476}], 
               LineBox[{799, 1477}], 
               LineBox[{800, 1478}], 
               LineBox[{804, 1486}], 
               LineBox[{805, 1487}], 
               LineBox[{807, 1493}], 
               LineBox[{902, 1592}], 
               LineBox[{909, 1603}], 
               LineBox[{912, 1610}], 
               LineBox[{913, 1611}], 
               LineBox[{916, 1618}], 
               LineBox[{917, 1619}], 
               LineBox[{918, 1620}], 
               LineBox[{919, 1621}], 
               LineBox[{920, 1622}], 
               LineBox[{923, 1629}], 
               LineBox[{924, 1630}], 
               LineBox[{925, 1631}], 
               LineBox[{926, 1632}], 
               LineBox[{927, 1633}], 
               LineBox[{930, 1640}], 
               LineBox[{931, 1641}], 
               LineBox[{932, 1642}], 
               LineBox[{933, 1643}], 
               LineBox[{934, 1644}], 
               LineBox[{937, 1651}], 
               LineBox[{938, 1652}], 
               LineBox[{939, 1653}], 
               LineBox[{940, 1654}], 
               LineBox[{941, 1655}], 
               LineBox[{944, 1662}], 
               LineBox[{945, 1663}], 
               LineBox[{946, 1664}], 
               LineBox[{947, 1665}], 
               LineBox[{951, 1673}], 
               LineBox[{952, 1674}], 
               LineBox[{953, 1675}], 
               LineBox[{954, 1676}], 
               LineBox[{955, 1677}], 
               LineBox[{958, 1684}], 
               LineBox[{959, 1685}], 
               LineBox[{960, 1686}], 
               LineBox[{962, 1692}], 
               LineBox[{965, 1699}], 
               LineBox[{966, 1700}], 
               LineBox[{967, 1701}], 
               LineBox[{972, 1710}], 
               LineBox[{973, 1711}], 
               LineBox[{979, 1721}]}}, {{
               Directive[
                PointSize[0.004583333333333334], 
                AbsoluteThickness[1.6], 
                RGBColor[1, 0, 0]], 
               PointBox[CompressedData["
1:eJwNxGWADgYAANDvdI3p5u50d7vDcU7H6TocxpianF5gE8OmNzax6W42m+7J
qemYNjGd78d7IbE9o3sEBQKBKGVPFAgEE0IoOchJLnKTh7zkIz8FKEghClOE
ohSjOCUoSSlKU4aylKM8FahIGOFUojJViKAq1YikOlHUoCa1qE0d6lKP+jSg
IdE0ojFNaEozmtOClrSiNW2IoS3taE8sHehIJz6iM134mK504xO604Oe9KI3
n9KHvvSjPwMYyGcMYjBDGMowhjOCz/mCL/mKkYxiNF/zDWMYyzjG8y0TmMgk
vuN7JjOFqUxjOjOYyQ/8yCxm8xM/M4e5zGM+v/ArC1jIIhazhKUsYzkrWMkq
VrOGtaxjPRvYyCY2s4Xf+J2t/MGfbGM7O9jJLnazh73sYz8HOMgh/uIwRzjK
MY5zgr85ySlOc4az/MM5znOBi1ziMle4yjWu8y83uMktbnOHu9zjPv/xgIc8
4jH/84SnPOM5L3jJK17zhre8I5A4EAgiDnGJR3wSkJBEJCYJSUnGByQnBR+S
klSkJg1pSUd6MpCRTGQmC1nJRnaCCSGUHOQkF7nJQ17ykZ8CFKQQhSlCUYpR
nBKUpBSlKUNZylGeClQkjHAqUZkqRFCVakRSnShqUJNa1KYOdalHfRrQkGga
0ZgmNKUZzWlBS1rRmjbE0JZ2tCeWDnSkE+8B2dueaA==
                "]]}, {}, {
               Directive[
                PointSize[0.004583333333333334], 
                AbsoluteThickness[1.6], 
                RGBColor[1, 0.5, 0]], 
               PointBox[CompressedData["
1:eJwNxGeAiAUAANCPokJGKaPMJFRIUhmJNqGMisqOqE5GMkNGe5dRSJFQKuvu
zHNn73G4PZy7c3tkb+/He3X6D+saUiIIgnZaUSYIVrKK1awhlDDCWcs61rOB
jWwigs1EEsUWtrKN7exgJ7vYzR72so/9HOAghzhMNEc4yjFiiCWOeBJIJIlk
UkjlOGmcIJ0MMjlJFtnkkEse+RRQSBHF/M8pTnOGs5zjPBe4yCUuc4WrXCMo
GwQlKMkN3EgpSnMTN3MLZShLOW6lPBWoSCVu43Yqcwd3UoWqVKM6d3E3NahJ
LWpTh7rcQz3upT730YCGNOJ+HuBBGtOEpjxEMx6mOY/Qgkd5jMdpSSta04Yn
aMuTtKM9T/E0z/Asz/E8L9CBjrxIJzrThZd4ma50ozs9eIVXeY2e9OJ13uBN
etOHvvSjPwMYyFsMYjBvM4ShvMO7vEcIw3if4YxgJKP4gNF8yBjGMo7xTGAi
HzGJyUzhY6YyjenM4BM+5TM+5wu+5Cu+5hu+5Tu+5wd+5CdmMovZzOFnfmEu
85jPryzgN35nIYv4g8X8yRKWsoy/+Jvl/MO//McKVrKK1awhlDDCWcs61rOB
jWwigs1EEsUWtrKN7exgJ7vYzR72so/9HOAghzhMNEc4yjFiiCWOeBJIJIlk
UkjlOGmcIJ0MMjlJFtnkkEse+RRQSBHFXAerbsQD
                
                "]]}, {}}}], {{}, {}}}, {
          DisplayFunction -> Identity, DisplayFunction -> Identity, 
           AspectRatio -> NCache[GoldenRatio^(-1), 0.6180339887498948], 
           Axes -> {True, True}, AxesLabel -> {
             FormBox["\"Day\"", TraditionalForm], 
             FormBox["\"Infections, Deaths x 1\"", TraditionalForm]}, 
           AxesOrigin -> {0, 0}, DisplayFunction :> Identity, 
           Frame -> {{False, False}, {False, False}}, 
           FrameLabel -> {{None, None}, {None, None}}, 
           FrameTicks -> {{Automatic, Automatic}, {Automatic, Automatic}}, 
           GridLines -> {None, None}, GridLinesStyle -> Directive[
             GrayLevel[0.5, 0.4]], 
           Method -> {
            "OptimizePlotMarkers" -> True, "OptimizePlotMarkers" -> True, 
             "CoordinatesToolOptions" -> {"DisplayFunction" -> ({
                 Identity[
                  Part[#, 1]], 
                 Identity[
                  Part[#, 2]]}& ), "CopiedValueFunction" -> ({
                 Identity[
                  Part[#, 1]], 
                 Identity[
                  Part[#, 2]]}& )}}, PlotLabel -> 
           FormBox["\"Infections, Deaths per capita\"", TraditionalForm], 
           PlotRange -> {{0, 331.}, {0, 0.00037776580626629403`}}, 
           PlotRangeClipping -> True, PlotRangePadding -> {{
              Scaled[0.02], 
              Scaled[0.02]}, {
              Scaled[0.02], 
              Scaled[0.05]}}, Ticks -> {Automatic, Automatic}}], 
         FormBox[
          FormBox[
           
           TemplateBox[{
            "\"New Infections\"", "\"Model Reported New Infections\"", 
             "\"Deaths \[Times] 10\"", "\"Model Deaths \[Times] 10\""}, 
            "PointLegend", DisplayFunction -> (FormBox[
              StyleBox[
               StyleBox[
                PaneBox[
                 TagBox[
                  GridBox[{{
                    TagBox[
                    GridBox[{{
                    GraphicsBox[{{}, {
                    Directive[
                    EdgeForm[
                    Directive[
                    Opacity[0.3], 
                    GrayLevel[0]]], 
                    PointSize[0.5], 
                    AbsoluteThickness[1.6], 
                    RGBColor[1, 0, 0]], {
                    Directive[
                    EdgeForm[
                    Directive[
                    Opacity[0.3], 
                    GrayLevel[0]]], 
                    PointSize[0.5], 
                    AbsoluteThickness[1.6], 
                    RGBColor[1, 0, 0]], 
                    PointBox[
                    NCache[{
                    Scaled[{
                    Rational[1, 2], 
                    Rational[1, 2]}]}, {
                    Scaled[{0.5, 0.5}]}]]}}}, AspectRatio -> Full, 
                    ImageSize -> {10, 10}, PlotRangePadding -> None, 
                    ImagePadding -> Automatic, 
                    BaselinePosition -> (Scaled[0.1] -> Baseline)], #}, {
                    GraphicsBox[{{
                    Directive[
                    EdgeForm[
                    Directive[
                    Opacity[0.3], 
                    GrayLevel[0]]], 
                    PointSize[0.5], 
                    AbsoluteThickness[1.6], 
                    RGBColor[1, 0, 0]], {
                    LineBox[{{0, 10}, {20, 10}}]}}, {
                    Directive[
                    EdgeForm[
                    Directive[
                    Opacity[0.3], 
                    GrayLevel[0]]], 
                    PointSize[0.5], 
                    AbsoluteThickness[1.6], 
                    RGBColor[1, 0, 0]], {}}}, AspectRatio -> Full, 
                    ImageSize -> {20, 10}, PlotRangePadding -> None, 
                    ImagePadding -> Automatic, 
                    BaselinePosition -> (Scaled[0.1] -> Baseline)], #2}, {
                    GraphicsBox[{{}, {
                    Directive[
                    EdgeForm[
                    Directive[
                    Opacity[0.3], 
                    GrayLevel[0]]], 
                    PointSize[0.5], 
                    AbsoluteThickness[1.6], 
                    RGBColor[1, 0.5, 0]], {
                    Directive[
                    EdgeForm[
                    Directive[
                    Opacity[0.3], 
                    GrayLevel[0]]], 
                    PointSize[0.5], 
                    AbsoluteThickness[1.6], 
                    RGBColor[1, 0.5, 0]], 
                    PointBox[
                    NCache[{
                    Scaled[{
                    Rational[1, 2], 
                    Rational[1, 2]}]}, {
                    Scaled[{0.5, 0.5}]}]]}}}, AspectRatio -> Full, 
                    ImageSize -> {10, 10}, PlotRangePadding -> None, 
                    ImagePadding -> Automatic, 
                    BaselinePosition -> (Scaled[0.1] -> Baseline)], #3}, {
                    GraphicsBox[{{
                    Directive[
                    EdgeForm[
                    Directive[
                    Opacity[0.3], 
                    GrayLevel[0]]], 
                    PointSize[0.5], 
                    AbsoluteThickness[1.6], 
                    RGBColor[1, 0.5, 0]], {
                    LineBox[{{0, 10}, {20, 10}}]}}, {
                    Directive[
                    EdgeForm[
                    Directive[
                    Opacity[0.3], 
                    GrayLevel[0]]], 
                    PointSize[0.5], 
                    AbsoluteThickness[1.6], 
                    RGBColor[1, 0.5, 0]], {}}}, AspectRatio -> Full, 
                    ImageSize -> {20, 10}, PlotRangePadding -> None, 
                    ImagePadding -> Automatic, 
                    BaselinePosition -> (Scaled[0.1] -> Baseline)], #4}}, 
                    GridBoxAlignment -> {
                    "Columns" -> {Center, Left}, "Rows" -> {{Baseline}}}, 
                    AutoDelete -> False, 
                    GridBoxDividers -> {
                    "Columns" -> {{False}}, "Rows" -> {{False}}}, 
                    GridBoxItemSize -> {
                    "Columns" -> {{All}}, "Rows" -> {{All}}}, 
                    GridBoxSpacings -> {
                    "Columns" -> {{0.5}}, "Rows" -> {{0.8}}}], "Grid"]}}, 
                   GridBoxAlignment -> {
                    "Columns" -> {{Left}}, "Rows" -> {{Top}}}, AutoDelete -> 
                   False, GridBoxItemSize -> {
                    "Columns" -> {{Automatic}}, "Rows" -> {{Automatic}}}, 
                   GridBoxSpacings -> {"Columns" -> {{1}}, "Rows" -> {{0}}}], 
                  "Grid"], Alignment -> Left, AppearanceElements -> None, 
                 ImageMargins -> {{5, 5}, {5, 5}}, ImageSizeAction -> 
                 "ResizeToFit"], LineIndent -> 0, StripOnInput -> False], {
               FontFamily -> "Arial"}, Background -> Automatic, StripOnInput -> 
               False], TraditionalForm]& ), 
            InterpretationFunction :> (RowBox[{"PointLegend", "[", 
               RowBox[{
                 RowBox[{"{", 
                   RowBox[{
                    RowBox[{"Directive", "[", 
                    RowBox[{
                    RowBox[{"PointSize", "[", "0.004583333333333334`", "]"}], 
                    ",", 
                    RowBox[{"AbsoluteThickness", "[", "1.6`", "]"}], ",", 
                    InterpretationBox[
                    ButtonBox[
                    TooltipBox[
                    GraphicsBox[{{
                    GrayLevel[0], 
                    RectangleBox[{0, 0}]}, {
                    GrayLevel[0], 
                    RectangleBox[{1, -1}]}, {
                    RGBColor[1, 0, 0], 
                    RectangleBox[{0, -1}, {2, 1}]}}, DefaultBaseStyle -> 
                    "ColorSwatchGraphics", AspectRatio -> 1, Frame -> True, 
                    FrameStyle -> RGBColor[0.6666666666666666, 0., 0.], 
                    FrameTicks -> None, PlotRangePadding -> None, ImageSize -> 
                    Dynamic[{Automatic, 1.35 CurrentValue["FontCapHeight"]/
                    AbsoluteCurrentValue[Magnification]}]], 
                    StyleBox[
                    RowBox[{"RGBColor", "[", 
                    RowBox[{"1", ",", "0", ",", "0"}], "]"}], NumberMarks -> 
                    False]], Appearance -> None, BaseStyle -> {}, 
                    BaselinePosition -> Baseline, DefaultBaseStyle -> {}, 
                    ButtonFunction :> With[{Typeset`box$ = EvaluationBox[]}, 
                    If[
                    Not[
                    AbsoluteCurrentValue["Deployed"]], 
                    SelectionMove[Typeset`box$, All, Expression]; 
                    FrontEnd`Private`$ColorSelectorInitialAlpha = 1; 
                    FrontEnd`Private`$ColorSelectorInitialColor = 
                    RGBColor[1, 0, 0]; 
                    FrontEnd`Private`$ColorSelectorUseMakeBoxes = True; 
                    MathLink`CallFrontEnd[
                    FrontEnd`AttachCell[Typeset`box$, 
                    FrontEndResource["RGBColorValueSelector"], {
                    0, {Left, Bottom}}, {Left, Top}, 
                    "ClosingActions" -> {
                    "SelectionDeparture", "ParentChanged", 
                    "EvaluatorQuit"}]]]], BaseStyle -> Inherited, Evaluator -> 
                    Automatic, Method -> "Preemptive"], 
                    RGBColor[1, 0, 0], Editable -> False, Selectable -> 
                    False]}], "]"}], ",", 
                    RowBox[{"Directive", "[", 
                    RowBox[{
                    RowBox[{"PointSize", "[", "0.004583333333333334`", "]"}], 
                    ",", 
                    RowBox[{"AbsoluteThickness", "[", "1.6`", "]"}], ",", 
                    InterpretationBox[
                    ButtonBox[
                    TooltipBox[
                    GraphicsBox[{{
                    GrayLevel[0], 
                    RectangleBox[{0, 0}]}, {
                    GrayLevel[0], 
                    RectangleBox[{1, -1}]}, {
                    RGBColor[1, 0, 0], 
                    RectangleBox[{0, -1}, {2, 1}]}}, DefaultBaseStyle -> 
                    "ColorSwatchGraphics", AspectRatio -> 1, Frame -> True, 
                    FrameStyle -> RGBColor[0.6666666666666666, 0., 0.], 
                    FrameTicks -> None, PlotRangePadding -> None, ImageSize -> 
                    Dynamic[{Automatic, 1.35 CurrentValue["FontCapHeight"]/
                    AbsoluteCurrentValue[Magnification]}]], 
                    StyleBox[
                    RowBox[{"RGBColor", "[", 
                    RowBox[{"1", ",", "0", ",", "0"}], "]"}], NumberMarks -> 
                    False]], Appearance -> None, BaseStyle -> {}, 
                    BaselinePosition -> Baseline, DefaultBaseStyle -> {}, 
                    ButtonFunction :> With[{Typeset`box$ = EvaluationBox[]}, 
                    If[
                    Not[
                    AbsoluteCurrentValue["Deployed"]], 
                    SelectionMove[Typeset`box$, All, Expression]; 
                    FrontEnd`Private`$ColorSelectorInitialAlpha = 1; 
                    FrontEnd`Private`$ColorSelectorInitialColor = 
                    RGBColor[1, 0, 0]; 
                    FrontEnd`Private`$ColorSelectorUseMakeBoxes = True; 
                    MathLink`CallFrontEnd[
                    FrontEnd`AttachCell[Typeset`box$, 
                    FrontEndResource["RGBColorValueSelector"], {
                    0, {Left, Bottom}}, {Left, Top}, 
                    "ClosingActions" -> {
                    "SelectionDeparture", "ParentChanged", 
                    "EvaluatorQuit"}]]]], BaseStyle -> Inherited, Evaluator -> 
                    Automatic, Method -> "Preemptive"], 
                    RGBColor[1, 0, 0], Editable -> False, Selectable -> 
                    False]}], "]"}], ",", 
                    RowBox[{"Directive", "[", 
                    RowBox[{
                    RowBox[{"PointSize", "[", "0.004583333333333334`", "]"}], 
                    ",", 
                    RowBox[{"AbsoluteThickness", "[", "1.6`", "]"}], ",", 
                    InterpretationBox[
                    ButtonBox[
                    TooltipBox[
                    GraphicsBox[{{
                    GrayLevel[0], 
                    RectangleBox[{0, 0}]}, {
                    GrayLevel[0], 
                    RectangleBox[{1, -1}]}, {
                    RGBColor[1, 0.5, 0], 
                    RectangleBox[{0, -1}, {2, 1}]}}, DefaultBaseStyle -> 
                    "ColorSwatchGraphics", AspectRatio -> 1, Frame -> True, 
                    FrameStyle -> 
                    RGBColor[0.6666666666666666, 0.33333333333333337`, 0.], 
                    FrameTicks -> None, PlotRangePadding -> None, ImageSize -> 
                    Dynamic[{Automatic, 1.35 CurrentValue["FontCapHeight"]/
                    AbsoluteCurrentValue[Magnification]}]], 
                    StyleBox[
                    RowBox[{"RGBColor", "[", 
                    RowBox[{"1", ",", "0.5`", ",", "0"}], "]"}], NumberMarks -> 
                    False]], Appearance -> None, BaseStyle -> {}, 
                    BaselinePosition -> Baseline, DefaultBaseStyle -> {}, 
                    ButtonFunction :> With[{Typeset`box$ = EvaluationBox[]}, 
                    If[
                    Not[
                    AbsoluteCurrentValue["Deployed"]], 
                    SelectionMove[Typeset`box$, All, Expression]; 
                    FrontEnd`Private`$ColorSelectorInitialAlpha = 1; 
                    FrontEnd`Private`$ColorSelectorInitialColor = 
                    RGBColor[1, 0.5, 0]; 
                    FrontEnd`Private`$ColorSelectorUseMakeBoxes = True; 
                    MathLink`CallFrontEnd[
                    FrontEnd`AttachCell[Typeset`box$, 
                    FrontEndResource["RGBColorValueSelector"], {
                    0, {Left, Bottom}}, {Left, Top}, 
                    "ClosingActions" -> {
                    "SelectionDeparture", "ParentChanged", 
                    "EvaluatorQuit"}]]]], BaseStyle -> Inherited, Evaluator -> 
                    Automatic, Method -> "Preemptive"], 
                    RGBColor[1, 0.5, 0], Editable -> False, Selectable -> 
                    False]}], "]"}], ",", 
                    RowBox[{"Directive", "[", 
                    RowBox[{
                    RowBox[{"PointSize", "[", "0.004583333333333334`", "]"}], 
                    ",", 
                    RowBox[{"AbsoluteThickness", "[", "1.6`", "]"}], ",", 
                    InterpretationBox[
                    ButtonBox[
                    TooltipBox[
                    GraphicsBox[{{
                    GrayLevel[0], 
                    RectangleBox[{0, 0}]}, {
                    GrayLevel[0], 
                    RectangleBox[{1, -1}]}, {
                    RGBColor[1, 0.5, 0], 
                    RectangleBox[{0, -1}, {2, 1}]}}, DefaultBaseStyle -> 
                    "ColorSwatchGraphics", AspectRatio -> 1, Frame -> True, 
                    FrameStyle -> 
                    RGBColor[0.6666666666666666, 0.33333333333333337`, 0.], 
                    FrameTicks -> None, PlotRangePadding -> None, ImageSize -> 
                    Dynamic[{Automatic, 1.35 CurrentValue["FontCapHeight"]/
                    AbsoluteCurrentValue[Magnification]}]], 
                    StyleBox[
                    RowBox[{"RGBColor", "[", 
                    RowBox[{"1", ",", "0.5`", ",", "0"}], "]"}], NumberMarks -> 
                    False]], Appearance -> None, BaseStyle -> {}, 
                    BaselinePosition -> Baseline, DefaultBaseStyle -> {}, 
                    ButtonFunction :> With[{Typeset`box$ = EvaluationBox[]}, 
                    If[
                    Not[
                    AbsoluteCurrentValue["Deployed"]], 
                    SelectionMove[Typeset`box$, All, Expression]; 
                    FrontEnd`Private`$ColorSelectorInitialAlpha = 1; 
                    FrontEnd`Private`$ColorSelectorInitialColor = 
                    RGBColor[1, 0.5, 0]; 
                    FrontEnd`Private`$ColorSelectorUseMakeBoxes = True; 
                    MathLink`CallFrontEnd[
                    FrontEnd`AttachCell[Typeset`box$, 
                    FrontEndResource["RGBColorValueSelector"], {
                    0, {Left, Bottom}}, {Left, Top}, 
                    "ClosingActions" -> {
                    "SelectionDeparture", "ParentChanged", 
                    "EvaluatorQuit"}]]]], BaseStyle -> Inherited, Evaluator -> 
                    Automatic, Method -> "Preemptive"], 
                    RGBColor[1, 0.5, 0], Editable -> False, Selectable -> 
                    False]}], "]"}]}], "}"}], ",", 
                 RowBox[{"{", 
                   RowBox[{#, ",", #2, ",", #3, ",", #4}], "}"}], ",", 
                 RowBox[{"LegendMarkers", "\[Rule]", 
                   RowBox[{"{", 
                    RowBox[{
                    RowBox[{"{", 
                    RowBox[{"False", ",", "Automatic"}], "}"}], ",", 
                    RowBox[{"{", 
                    RowBox[{"False", ",", "Automatic"}], "}"}]}], "}"}]}], 
                 ",", 
                 RowBox[{"Joined", "\[Rule]", 
                   RowBox[{"{", 
                    RowBox[{"False", ",", "True", ",", "False", ",", "True"}],
                     "}"}]}], ",", 
                 RowBox[{"LabelStyle", "\[Rule]", 
                   RowBox[{"{", "}"}]}], ",", 
                 RowBox[{"LegendLayout", "\[Rule]", "\"Column\""}]}], 
               "]"}]& ), Editable -> True], TraditionalForm], 
          TraditionalForm]},
        "Legended",
        DisplayFunction->(GridBox[{{
            TagBox[
             ItemBox[
              PaneBox[
               TagBox[#, "SkipImageSizeLevel"], 
               Alignment -> {Center, Baseline}, BaselinePosition -> Baseline],
               DefaultBaseStyle -> "Labeled"], "SkipImageSizeLevel"], 
            ItemBox[#2, DefaultBaseStyle -> "LabeledLabel"]}}, 
          GridBoxAlignment -> {"Columns" -> {{Center}}, "Rows" -> {{Center}}},
           AutoDelete -> False, GridBoxItemSize -> Automatic, 
          BaselinePosition -> {1, 1}]& ),
        Editable->True,
        InterpretationFunction->(RowBox[{"Legended", "[", 
           RowBox[{#, ",", 
             RowBox[{"Placed", "[", 
               RowBox[{#2, ",", "After"}], "]"}]}], "]"}]& )], 
       TemplateBox[{
         GraphicsBox[{{}, {{{}, {}, {
              Hue[0.67, 0.6, 0.6], 
              Directive[
               PointSize[0.004583333333333334], 
               AbsoluteThickness[1.6], 
               RGBColor[1, 0.5, 0]], 
              LineBox[CompressedData["
1:eJxdz0nOlFUUBuCjI4b/gEQGDkpDjCHElD02wEVEVGxKxL7h0ittiSzgJG6g
lnCXUEs4S/iXcN1BDR0ao4mp55t8ee6bN2/Oc9cfXb71dERceirin/+/3+7s
n3/89czFcdD+e2j7PoIP8FF8DD+LF/h5fBy/gF/EJ/BJ/BJe4pfxK/hV/Bp+
Hb+B38Sn8Fv4bfwOfhefxmfwWdz2nTjOkeN4jxzHeXIc75PjuECO4wNyHBfJ
cXxIjuMjchwfk+O4RI7jE3Icn5Lj+Iwcx+fkOFb7bjhx4fiCPk5cOC7Tx4kL
x5f0ceLCcYU+Tlw4vqKPExeOr+njxIXjG/o4ceH4lj5OXDi+o48TF47v6ePE
heMH+jhx4fiRPk5cOH6ijxMXjp/p48SF4yp9nLhw9H0vcMMdJx648MRxjX3c
cMeJBy48cVxnHzfcceKBC08cN9jHDXeceODCE8dN9nHDHSceuPDEcYt93HDH
iQcuPHHcZh833HHigQtPHHfYxw13nHjgwhPHL+zjhjtOPHDhieNX9nHDHSce
uPDEcZd93HDHiQcuPHHcYx833HHigQtPHPfZxw13nHjgwhPHA/Zxwx0nHrjw
xPGQfdxwx4kHLjxxPGIfN9xx4oELTxzrfR/gBV7ihle44zVOvMEDb3HhQzzx
Dsdv3I8XeIkbXuGO1zjxBg+8xYUP8cQ7HI+5Hy/wEje8wh2vceINHniLCx/i
iXc4fud+vMBL3PAKd7zGiTd44C0ufIgn3uF4wv14gZe44RXueI0Tb/DA2//9
N7ooBmE=
               "]]}, {
              Hue[0.9060679774997897, 0.6, 0.6], 
              Directive[
               PointSize[0.004583333333333334], 
               AbsoluteThickness[1.6], 
               RGBColor[1, 0, 0]], 
              LineBox[CompressedData["
1:eJw1mHlczdkbx69IotVWWnSzNiFZ2iz1IRSVdi2Ke6vbvtzNTt2JxloqRTFo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               "]]}, {
              Hue[0.1421359549995791, 0.6, 0.6], 
              Directive[
               PointSize[0.004583333333333334], 
               AbsoluteThickness[1.6], 
               RGBColor[0, 0, 1]], 
              LineBox[CompressedData["
1:eJw9mHk8lVv7h3eGkAqdUo4UQjQai07xlSJSmYVom2e2vTWrs5UXpSTNpnZK
8+AYOs1tTSQZq5dzpE1lKkUqmt9+H/f69U+fy/18n2s901rr3loBsS7BUhwO
Z+kwDuf//h/612vlpVHd9DlPGfQH2H3UmFe7g7E8qqxavQ+vZayMHf39N2wD
GI9FnGHLvAfLGE/AzKkKHioWjCdiv25LspIOY01I3ddfWzKasTa2J92MbetT
ItZB8e450rH3GOshZ9Kp6/0HGesjb+6UW57hjKdhY/eCQ0kWjGfgv5usD4XI
M56Fru/XdHqejCY2hK5Gj4xiPmMjcHNDTl6KYmwMubeTud1mjE3g+HVq3vHv
o4hNsX22yoTOO4zNcEZm2ttrqYznQNV9T9l0R8ZzYX7O4pbdaMbmWKjwNVen
ZiSxBawLO9L/TWc8D5yNcyfvWMb4DxxWtVV0UWQ8HzOmu0l5VSgSL4BA/rN3
RRJjSzzfvPFyFRhbYYPenqP7v40gBkZMW6/gfplYCEwanlxlGc/q1ohe+lYr
1ZDVraEg8osO7VGg+kJMbJeZ/dtZYuFCvHrkHVAWzuo2eHB1RfMJA1a3Qd27
n28/dctTfdGv8X5JaTtPLFyEQ0pr3hzks/piyGpbtFtbsPpiDAvMdZWTYnVb
WHkXGo58JEd1W5za4Tibl0XMsYN00Wb95RGsbockuUcbrs9n9SV4sMz5RJUK
qy/Bggrb1LSu4VS3h8LG348Ou0sstMfzYcuSTY6yugMmBxiHaSeyugMGpn0+
XxXI6kuRKSMUzbJn9aXwibJRtzFidUdUHeGYy0xkdUc8bvxrX5QCqy+DloyU
wrrPslRfhssfW5smvSHmLId2haaufyurL4edR9dpyyZWX4GTq2s2XWlg9RW4
E1/m+bSW1Z1Qy3F8mcMYTvB4apam+P/HO2FX0as47UZisRPcdfMze56zvDOM
R79vSe1meWcc7LiorzzI8s4oUy05mShP1yN2xuErSqseqLPrc8FLI93FQnY/
4ILK4A8l15aw++GC0X2XrLlclnfBLHVpv33rWN4VBrf2fAlJZ3lXxDgkpX4q
YHlXJNQVX6m+xfKuMDrtlrCqmeXdMP7mQMzjLyzvhpZE+65Haux9cEPfis0J
KXOJxW6YNPa94UkX9v6447520TuLcGK4Y/KEinPN61neHYHy6c8VE1jeHR6t
IdK32fEcD4wPKZgUbMnyHjixM2JwyiAbvwfUnHo+Vx5k4/cAJzPno4w2G78n
jr2YXF+fw+6/J862ziy9MJzdf0/k1e3wMXWVobwncr/FpPptlab8StyapXRR
PleK8ivxw96h48elYZRfiZfhv++L7OBQfiXubz6+cqcNMccLL/x/ZBns/Wk1
lPdC2tW2b6/P/BhioReOBZVat2d9H2KxF8R7258ucvs2xBxvtO9Yk7uk6wvl
vXFvxami0D2fKe+NnrHnRpwVDlLeG7L9Cts77g5Q3gcJn8Uf/BYQwwdSTdkd
crWfKO+DVrnxr6rciMU+sPBuqV9d/pHyq1AZK6i+akiMVdj6rVrrp+gD5Veh
fyBjjKcBsXgVfJINStLP9FPeF32Vkm2P1Inhi+GZdctbo99T3hfHLo+5pXu+
j/K+KO8p/iOOQ8zxQ96gjeKVjF7K+0FnXPnjThdioR9MyjdX5w4nFvvB9JB6
WYnSO8qvxspV90tdNvZQfjV2bh5rkLDuNeVXY1dqmYyGaxflV8Pdarx2wZoO
ynPRHPhXRe7AqyHW5GK93bonO26+pPNxUf1UO3t8/osh5nKhv3tbpFxKG52f
i+LR9huUElqHWMTF8UP5xlaFEvJxUdap0bnNhljCxew7H5V6pYk5/jgt1fps
sclz8vtD+si29bktz8jvj/sWja5GRs3k90f0gOJd9SP/kN8fd+szrGvWNJHf
H+E191I41Y3k90fzrm11WfHEEn9scbi//96L/5I/ACvtX4SmnntK/gD4NOkZ
11Q8Jn8Adjvkq+yNqid/AC7YXuyX/KghfwA6dfY6FlQ/JH8AWrXulEgiK8gf
gGn9BSNvJtwjfwB8I1/WyVXcJn8gdBOX9+6cIiZ/IDbdHubsa3yN/IGwjzw2
Vf3YJfIHQmZNYJxKSxH5A7Hm7zDVGMuL5A+ES7LCJ8mpU+QPhF3K9bXC80fJ
H4h07bRtNw7vJ38QmhNzPHocksgfhF3f59541xhM/iDceqg0XpLww3LIH4Tp
X48sKjUZHGJhEGJ1FFqUq/TIH4RIHYWFDfKG5A/C+Cf/0Ugyn0D+X+fL8Zlq
6qhE/mAolQo6NaVkyR8M94a9Z/f/PZL8wTj5r5+7d+g0uv5gaGwJvaB3yoSu
Pxhb//I/5NpKPlEwWro5V8WadLw4GH4uk0edTZxM/mA0WKhkTn0nTf4QCD0b
H5olMX8ILlp7HUk4M5H8Iei7qJIc60XMDYF+F8fRzInGLwzBk3EDKqG3h5M/
BH/qZDtdP0DnE4cgvix+UW0xsSQE+dulmpWKOeQPRVVz5YPMicrkD4Xn3Ipr
a9XkyR+KcLULSDmnQP5QHJBV+drbJUf+UKiqPokr+8H8oRBoVo7+MkqK/KG4
/LJNwrOn+ykJRbWWWv2WU2PJH4ZR3luznqaqkD8MkzPzBsxLVckfhpzu7pU3
Muj5ccPwKtX1j4YgOl4YBnGaeFdmNo1PFIbb+Yvzvh9QJH8YkoyyylVnaJE/
DCajXWSF3lPJHw69qocfRrRPJ384RC/blcNL6H1COPRrauSfV6uTPxwO2TMH
j1rT+IXh0FIfeL65lp6vKBwHo7kjTBfMIX84Fn8qqx5WZEX+cKQ/LOcve0bM
iYD7nu2jhAfMyB+BnRorP5mNovMhAvLrVebbcel94UYgq2vneXWVheSPQM31
bKlUs3DyRyCwX0010DaR/BHouxvU6Xwkg/wR0PNpPpB2Lov8kSiV6mrkWB4j
fyT0du9rlOk/Tf5ITJBWk+4+X0j+SBgLbqVkni4hfyS+NGVnBrdfJn8kfmu9
Mqd3xQ3yR+LtR8fqjNc0v0giccyz0q5l3h3yR2HGmEULn2XS/KQZhfMm0d28
1+Xkj0Ld3EsOvy2qJH8UEjxMIxMPVZE/CgXcmv2HeqrJH4UTbZxPDgW15I9C
+dmb9f4tdeSPgqVieu48owbyR6No3dTjLhdovtWMhuz6n++3hdB8jGh85i1a
8i6I5m9uNKYnbuXZl7L5Pxqzn1+tS/Oj9UIUjU1y77YKTNn6Ew2p5XJronto
fZJEw0XUbOnTQusZJwZtoWtucEa0kz8Gh571ve7ldZI/BrInNjf8O4bWU24M
rOXtOao9tN4KY/AhZ0rjmy20PotiUOCrKPqoSeu/OAZ27jeuRzfR/kASg3PJ
TqVHCtj+IxaNmXePdSTS/kUzFm2mZpflwmn/g1hkPZw/rsjtK/ljobxY89U4
S9pPCWPxj4Vxn/Mk2n+JYrHf4kDr/bVsvxaL7ErZdYWutJ+TxCJkcPobZV2p
Iebw4Cbq/3NcN7EyD3+/a2hXz6f9oSYPIUabdH440v7RkAftCaXu5m+IwcO3
w/t1eFtpv+nEQ+lw+R2nx9D+lMuDZMucWfJ5xDwebpoknvxbh+2PeXDW0rv5
8yRxBg9L/ihE+1Tq70Q8NBikOW8tIC7kof7h4vx92tRPinm4M/KLeU8ecS0P
SY9kOb5q1K9KeMhublvanEHcy4PrvyPP/0ee9cNxmNTqqjghlVg5DukbmzX8
1am/1oyDa6lV08wqYsM4tHx/brsuj/p3xKFKt2rCQBL9PuAUhz6P4zYnefR7
AzcOWhMdcmz06PcNXhw6O6c9/mcTsTAORdXrK21FxBm/zj/pAkc6hVgUhzHZ
Sjql84gLf413lbrUwWQ6vzgO6yPT3ut7kb82DiW7uxdsHkbjk/wa35ZlfXNL
6fp642A+o+Thln2sv+fD/Pje89mX6f4p88E93bju2yhiTT5GKQvu3vKn+2/I
x++DlbN8M1m/wgfKq1KLL9HzdeJjQFr75nE59vz58La94Dr8IL0fPD7mbd07
IcqD9Sd8mM5ucM+YQpzBx9JiTYWR3fR+ifgwyPv559sG4kI+nM4mrR1+ifUz
fOREhcS8SiWu5WP8t6yPwoXEEj5KznY4PFAi7uWDf+PifJtXrP8RYEOO/Qed
A8TKAlwq2m728qcUXb8A8ksF8tbmxIYCKBqY/PzhSN8TBNAfV585MoG+N6df
x1elKxjeoe+RK8CVk4sjbJOJeQKkPOt1DWsnFgrw6sxjz5o24gwBJmvdeDRj
KfueBSj/bhx6zYj6qUIBvmghy/EA9U9iAfxmRuQbq9H8UCtAku0+f+9Smj8k
AvxmXzCuI4z6p14BHqwKss5QZf1TPJaWRbSblFF/pByPqwdV703axeajeKhN
Gc83aKC8YTxGzx+1d+wMNj/Fo+rSmQsOX6nuFI8NwvTGfeXE3HgMbudXF+cQ
8+Jxreeq/bmndH5hPJI3njAo3k7+jHjst4/6sziZ+i1RPKbN91U/W0j9UmE8
5DulU3XuvrH6H48W670=
               "]]}, {
              Hue[0.37820393249936934`, 0.6, 0.6], 
              Directive[
               PointSize[0.004583333333333334], 
               AbsoluteThickness[1.6], 
               RGBColor[1, 0, 1]], 
              LineBox[CompressedData["
1:eJw1l3lcjGvYx0cpKuQ9HHoVpohsoRwqpV9aSHtqatIybTPtzZZCNNYoWuRk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               "]]}, {
              Hue[0.6142719099991583, 0.6, 0.6], 
              Directive[
               PointSize[0.004583333333333334], 
               AbsoluteThickness[1.6], 
               Dashing[{0, Small}], 
               RGBColor[0.5, 0, 0.5]], 
              LineBox[CompressedData["
1:eJw9l3k81Pkfx4dqdTq6iI5hW1K70SWierl1GlduvswYzDjmSudPky1JraOT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               "]]}, {
              Hue[0.8503398874989481, 0.6, 0.6], 
              Directive[
               PointSize[0.004583333333333334], 
               AbsoluteThickness[1.6], 
               Dashing[{0, Small}], 
               RGBColor[0, 1, 0]], 
              LineBox[CompressedData["
1:eJw12HtcjIkeBvA3W4QoymUJ01FtbZcdYSXRk1JRuqtRqel+m2ousSGadY3j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               "]]}, {
              Hue[0.08640786499873876, 0.6, 0.6], 
              Directive[
               PointSize[0.004583333333333334], 
               AbsoluteThickness[1.6], 
               Thickness[Large], 
               Dashing[{Small, Small}], 
               GrayLevel[0.5]], 
              LineBox[CompressedData["
1:eJxdzUnu1FUUBeCrI4Y1YODAQWmMMcaYQrFDhafSKKCWqGDvA2lsQMpmAXcJ
tYS3hFrCXcJ/CW8JtQRjHJjfdyc3X05OzjN3Ht+492REXHsi4t//3x0vLH+0
pU/hFT6Nn8JP4zV+Fj+Hn8cv4BfxS/hlvMFn8Cv4VXwWv4Zfx2/gN/Fb+Bx+
G7+D38Xn8QXclk4c75HjeJ8cxwfkOC6S47hEjuMyOY4r5Dg+JMfxETmOq+Q4
rpHjuE6O42NyHJ+Q4/iUHMd26YYTF47P6OPEheMGfZy4cHxOHycuHF/Qx4kL
x5f0ceLCcZM+Tlw4btHHiQvHV/Rx4sLxNX2cuHB8Qx8nLhzf0seJC8d39HHi
wvE9fZy4cPxAHycuHD/Sx4kLR196jRvuOPHAhSeO2+zjhjtOPHDhieMO+7jh
jhMPXHji+Il93HDHiQcuPHHcZR833HHigQtPHPfYxw13nHjgwhPHffZxwx0n
HrjwxPGAfdxwx4kHLjxx/Mw+brjjxAMXnjh+YR833HHigQtPHL+yjxvuOPHA
hSeO39jHDXeceODCE8dD9nHDHSceuPDE8Yh93HDHiQcuPHH8zj5uuOPEAxee
OB6zjxvuOPHAhSeO3dIrvMYb3PAWd7zDifd44AMufIInPuL4Y+kVXuMNbniL
O97hxHs88AEXPsETH3H8ufQKr/EGN7zFHe9w4j0e+IALn+CJjzj+WnqF13iD
G97ijnc48R4PfMCFT/DERxx/L73Ca7zBDW9xxzuceI8HPvzvfwBwRdEc
               
               "]]}}}, {{}, {}}}, {
          DisplayFunction -> Identity, DisplayFunction -> Identity, 
           AspectRatio -> NCache[GoldenRatio^(-1), 0.6180339887498948], 
           Axes -> {True, True}, AxesLabel -> {
             FormBox["\"Day\"", TraditionalForm], 
             FormBox["\"Epidemic\"", TraditionalForm]}, AxesOrigin -> {0, 0}, 
           DisplayFunction :> Identity, 
           Frame -> {{False, False}, {False, False}}, 
           FrameLabel -> {{None, None}, {None, None}}, 
           FrameTicks -> {{Automatic, Automatic}, {Automatic, Automatic}}, 
           GridLines -> {None, None}, GridLinesStyle -> Directive[
             GrayLevel[0.5, 0.4]], 
           Method -> {
            "OptimizePlotMarkers" -> True, "OptimizePlotMarkers" -> True, 
             "CoordinatesToolOptions" -> {"DisplayFunction" -> ({
                 Identity[
                  Part[#, 1]], 
                 Identity[
                  Part[#, 2]]}& ), "CopiedValueFunction" -> ({
                 Identity[
                  Part[#, 1]], 
                 Identity[
                  Part[#, 2]]}& )}}, PlotLabel -> 
           FormBox["\"Infection Rates, Infected, Removed\"", TraditionalForm],
            PlotRange -> {{0, 331.}, {-0.0008861785101177411, 
             4.1565212006980525`}}, PlotRangeClipping -> True, 
           PlotRangePadding -> {{
              Scaled[0.02], 
              Scaled[0.02]}, {
              Scaled[0.05], 
              Scaled[0.05]}}, Ticks -> {Automatic, Automatic}}], 
         FormBox[
          FormBox[
           
           TemplateBox[{
            "\"Initial Infection Factor, \
\\!\\(\\*FractionBox[SubscriptBox[\\(r\\), \\(0\\)], \\(m + d\\)]\\)\"", 
             "\"Infection Factor, \
\\!\\(\\*FractionBox[\\(\\*SubscriptBox[\\(r\\), \\(t\\)] \
\\*SubscriptBox[\\(S\\), \\(t\\)]\\), \\(m + d\\)]\\)\"", 
             "\"Infection Rate, \\!\\(\\*FractionBox[SubscriptBox[\\(r\\), \
\\(t\\)], \\(m + d\\)]\\)\"", 
             "\"Infection Risk, \\!\\(\\*SubscriptBox[\\(r\\), \\(t\\)]\\)\\!\
\\(\\*SubscriptBox[\\(F\\), \\(t\\)]\\) x 1000\"", 
             "\"Infected \[Times] 100\"", "\"Removed \[Times] 100\"", 
             "\"Stability Threshold, 1\""}, "PointLegend", 
            DisplayFunction -> (FormBox[
              StyleBox[
               StyleBox[
                PaneBox[
                 TagBox[
                  GridBox[{{
                    TagBox[
                    GridBox[{{
                    GraphicsBox[{{
                    Directive[
                    EdgeForm[
                    Directive[
                    Opacity[0.3], 
                    GrayLevel[0]]], 
                    PointSize[0.5], 
                    AbsoluteThickness[1.6], 
                    RGBColor[1, 0.5, 0]], {
                    LineBox[{{0, 10}, {40, 10}}]}}, {
                    Directive[
                    EdgeForm[
                    Directive[
                    Opacity[0.3], 
                    GrayLevel[0]]], 
                    PointSize[0.5], 
                    AbsoluteThickness[1.6], 
                    RGBColor[1, 0.5, 0]], {}}}, AspectRatio -> Full, 
                    ImageSize -> {40, 10}, PlotRangePadding -> None, 
                    ImagePadding -> Automatic, 
                    BaselinePosition -> (Scaled[0.1] -> Baseline)], #}, {
                    GraphicsBox[{{
                    Directive[
                    EdgeForm[
                    Directive[
                    Opacity[0.3], 
                    GrayLevel[0]]], 
                    PointSize[0.5], 
                    AbsoluteThickness[1.6], 
                    RGBColor[1, 0, 0]], {
                    LineBox[{{0, 10}, {40, 10}}]}}, {
                    Directive[
                    EdgeForm[
                    Directive[
                    Opacity[0.3], 
                    GrayLevel[0]]], 
                    PointSize[0.5], 
                    AbsoluteThickness[1.6], 
                    RGBColor[1, 0, 0]], {}}}, AspectRatio -> Full, 
                    ImageSize -> {40, 10}, PlotRangePadding -> None, 
                    ImagePadding -> Automatic, 
                    BaselinePosition -> (Scaled[0.1] -> Baseline)], #2}, {
                    GraphicsBox[{{
                    Directive[
                    EdgeForm[
                    Directive[
                    Opacity[0.3], 
                    GrayLevel[0]]], 
                    PointSize[0.5], 
                    AbsoluteThickness[1.6], 
                    RGBColor[0, 0, 1]], {
                    LineBox[{{0, 10}, {40, 10}}]}}, {
                    Directive[
                    EdgeForm[
                    Directive[
                    Opacity[0.3], 
                    GrayLevel[0]]], 
                    PointSize[0.5], 
                    AbsoluteThickness[1.6], 
                    RGBColor[0, 0, 1]], {}}}, AspectRatio -> Full, 
                    ImageSize -> {40, 10}, PlotRangePadding -> None, 
                    ImagePadding -> Automatic, 
                    BaselinePosition -> (Scaled[0.1] -> Baseline)], #3}, {
                    GraphicsBox[{{
                    Directive[
                    EdgeForm[
                    Directive[
                    Opacity[0.3], 
                    GrayLevel[0]]], 
                    PointSize[0.5], 
                    AbsoluteThickness[1.6], 
                    RGBColor[1, 0, 1]], {
                    LineBox[{{0, 10}, {40, 10}}]}}, {
                    Directive[
                    EdgeForm[
                    Directive[
                    Opacity[0.3], 
                    GrayLevel[0]]], 
                    PointSize[0.5], 
                    AbsoluteThickness[1.6], 
                    RGBColor[1, 0, 1]], {}}}, AspectRatio -> Full, 
                    ImageSize -> {40, 10}, PlotRangePadding -> None, 
                    ImagePadding -> Automatic, 
                    BaselinePosition -> (Scaled[0.1] -> Baseline)], #4}, {
                    GraphicsBox[{{
                    Directive[
                    EdgeForm[
                    Directive[
                    Opacity[0.3], 
                    GrayLevel[0]]], 
                    PointSize[0.5], 
                    AbsoluteThickness[1.6], 
                    Dashing[{0, Small}], 
                    RGBColor[0.5, 0, 0.5]], {
                    LineBox[{{0, 10}, {40, 10}}]}}, {
                    Directive[
                    EdgeForm[
                    Directive[
                    Opacity[0.3], 
                    GrayLevel[0]]], 
                    PointSize[0.5], 
                    AbsoluteThickness[1.6], 
                    Dashing[{0, Small}], 
                    RGBColor[0.5, 0, 0.5]], {}}}, AspectRatio -> Full, 
                    ImageSize -> {40, 10}, PlotRangePadding -> None, 
                    ImagePadding -> Automatic, 
                    BaselinePosition -> (Scaled[0.1] -> Baseline)], #5}, {
                    GraphicsBox[{{
                    Directive[
                    EdgeForm[
                    Directive[
                    Opacity[0.3], 
                    GrayLevel[0]]], 
                    PointSize[0.5], 
                    AbsoluteThickness[1.6], 
                    Dashing[{0, Small}], 
                    RGBColor[0, 1, 0]], {
                    LineBox[{{0, 10}, {40, 10}}]}}, {
                    Directive[
                    EdgeForm[
                    Directive[
                    Opacity[0.3], 
                    GrayLevel[0]]], 
                    PointSize[0.5], 
                    AbsoluteThickness[1.6], 
                    Dashing[{0, Small}], 
                    RGBColor[0, 1, 0]], {}}}, AspectRatio -> Full, 
                    ImageSize -> {40, 10}, PlotRangePadding -> None, 
                    ImagePadding -> Automatic, 
                    BaselinePosition -> (Scaled[0.1] -> Baseline)], #6}, {
                    GraphicsBox[{{
                    Directive[
                    EdgeForm[
                    Directive[
                    Opacity[0.3], 
                    GrayLevel[0]]], 
                    PointSize[0.5], 
                    AbsoluteThickness[1.6], 
                    Thickness[Large], 
                    Dashing[{Small, Small}], 
                    GrayLevel[0.5]], {
                    LineBox[{{0, 10}, {40, 10}}]}}, {
                    Directive[
                    EdgeForm[
                    Directive[
                    Opacity[0.3], 
                    GrayLevel[0]]], 
                    PointSize[0.5], 
                    AbsoluteThickness[1.6], 
                    Thickness[Large], 
                    Dashing[{Small, Small}], 
                    GrayLevel[0.5]], {}}}, AspectRatio -> Full, 
                    ImageSize -> {40, 10}, PlotRangePadding -> None, 
                    ImagePadding -> Automatic, 
                    BaselinePosition -> (Scaled[0.1] -> Baseline)], #7}}, 
                    GridBoxAlignment -> {
                    "Columns" -> {Center, Left}, "Rows" -> {{Baseline}}}, 
                    AutoDelete -> False, 
                    GridBoxDividers -> {
                    "Columns" -> {{False}}, "Rows" -> {{False}}}, 
                    GridBoxItemSize -> {
                    "Columns" -> {{All}}, "Rows" -> {{All}}}, 
                    GridBoxSpacings -> {
                    "Columns" -> {{0.5}}, "Rows" -> {{0.8}}}], "Grid"]}}, 
                   GridBoxAlignment -> {
                    "Columns" -> {{Left}}, "Rows" -> {{Top}}}, AutoDelete -> 
                   False, GridBoxItemSize -> {
                    "Columns" -> {{Automatic}}, "Rows" -> {{Automatic}}}, 
                   GridBoxSpacings -> {"Columns" -> {{1}}, "Rows" -> {{0}}}], 
                  "Grid"], Alignment -> Left, AppearanceElements -> None, 
                 ImageMargins -> {{5, 5}, {5, 5}}, ImageSizeAction -> 
                 "ResizeToFit"], LineIndent -> 0, StripOnInput -> False], {
               FontFamily -> "Arial"}, Background -> Automatic, StripOnInput -> 
               False], TraditionalForm]& ), 
            InterpretationFunction :> (RowBox[{"PointLegend", "[", 
               RowBox[{
                 RowBox[{"{", 
                   RowBox[{
                    RowBox[{"Directive", "[", 
                    RowBox[{
                    RowBox[{"PointSize", "[", "0.004583333333333334`", "]"}], 
                    ",", 
                    RowBox[{"AbsoluteThickness", "[", "1.6`", "]"}], ",", 
                    InterpretationBox[
                    ButtonBox[
                    TooltipBox[
                    GraphicsBox[{{
                    GrayLevel[0], 
                    RectangleBox[{0, 0}]}, {
                    GrayLevel[0], 
                    RectangleBox[{1, -1}]}, {
                    RGBColor[1, 0.5, 0], 
                    RectangleBox[{0, -1}, {2, 1}]}}, DefaultBaseStyle -> 
                    "ColorSwatchGraphics", AspectRatio -> 1, Frame -> True, 
                    FrameStyle -> 
                    RGBColor[0.6666666666666666, 0.33333333333333337`, 0.], 
                    FrameTicks -> None, PlotRangePadding -> None, ImageSize -> 
                    Dynamic[{Automatic, 1.35 CurrentValue["FontCapHeight"]/
                    AbsoluteCurrentValue[Magnification]}]], 
                    StyleBox[
                    RowBox[{"RGBColor", "[", 
                    RowBox[{"1", ",", "0.5`", ",", "0"}], "]"}], NumberMarks -> 
                    False]], Appearance -> None, BaseStyle -> {}, 
                    BaselinePosition -> Baseline, DefaultBaseStyle -> {}, 
                    ButtonFunction :> With[{Typeset`box$ = EvaluationBox[]}, 
                    If[
                    Not[
                    AbsoluteCurrentValue["Deployed"]], 
                    SelectionMove[Typeset`box$, All, Expression]; 
                    FrontEnd`Private`$ColorSelectorInitialAlpha = 1; 
                    FrontEnd`Private`$ColorSelectorInitialColor = 
                    RGBColor[1, 0.5, 0]; 
                    FrontEnd`Private`$ColorSelectorUseMakeBoxes = True; 
                    MathLink`CallFrontEnd[
                    FrontEnd`AttachCell[Typeset`box$, 
                    FrontEndResource["RGBColorValueSelector"], {
                    0, {Left, Bottom}}, {Left, Top}, 
                    "ClosingActions" -> {
                    "SelectionDeparture", "ParentChanged", 
                    "EvaluatorQuit"}]]]], BaseStyle -> Inherited, Evaluator -> 
                    Automatic, Method -> "Preemptive"], 
                    RGBColor[1, 0.5, 0], Editable -> False, Selectable -> 
                    False]}], "]"}], ",", 
                    RowBox[{"Directive", "[", 
                    RowBox[{
                    RowBox[{"PointSize", "[", "0.004583333333333334`", "]"}], 
                    ",", 
                    RowBox[{"AbsoluteThickness", "[", "1.6`", "]"}], ",", 
                    InterpretationBox[
                    ButtonBox[
                    TooltipBox[
                    GraphicsBox[{{
                    GrayLevel[0], 
                    RectangleBox[{0, 0}]}, {
                    GrayLevel[0], 
                    RectangleBox[{1, -1}]}, {
                    RGBColor[1, 0, 0], 
                    RectangleBox[{0, -1}, {2, 1}]}}, DefaultBaseStyle -> 
                    "ColorSwatchGraphics", AspectRatio -> 1, Frame -> True, 
                    FrameStyle -> RGBColor[0.6666666666666666, 0., 0.], 
                    FrameTicks -> None, PlotRangePadding -> None, ImageSize -> 
                    Dynamic[{Automatic, 1.35 CurrentValue["FontCapHeight"]/
                    AbsoluteCurrentValue[Magnification]}]], 
                    StyleBox[
                    RowBox[{"RGBColor", "[", 
                    RowBox[{"1", ",", "0", ",", "0"}], "]"}], NumberMarks -> 
                    False]], Appearance -> None, BaseStyle -> {}, 
                    BaselinePosition -> Baseline, DefaultBaseStyle -> {}, 
                    ButtonFunction :> With[{Typeset`box$ = EvaluationBox[]}, 
                    If[
                    Not[
                    AbsoluteCurrentValue["Deployed"]], 
                    SelectionMove[Typeset`box$, All, Expression]; 
                    FrontEnd`Private`$ColorSelectorInitialAlpha = 1; 
                    FrontEnd`Private`$ColorSelectorInitialColor = 
                    RGBColor[1, 0, 0]; 
                    FrontEnd`Private`$ColorSelectorUseMakeBoxes = True; 
                    MathLink`CallFrontEnd[
                    FrontEnd`AttachCell[Typeset`box$, 
                    FrontEndResource["RGBColorValueSelector"], {
                    0, {Left, Bottom}}, {Left, Top}, 
                    "ClosingActions" -> {
                    "SelectionDeparture", "ParentChanged", 
                    "EvaluatorQuit"}]]]], BaseStyle -> Inherited, Evaluator -> 
                    Automatic, Method -> "Preemptive"], 
                    RGBColor[1, 0, 0], Editable -> False, Selectable -> 
                    False]}], "]"}], ",", 
                    RowBox[{"Directive", "[", 
                    RowBox[{
                    RowBox[{"PointSize", "[", "0.004583333333333334`", "]"}], 
                    ",", 
                    RowBox[{"AbsoluteThickness", "[", "1.6`", "]"}], ",", 
                    InterpretationBox[
                    ButtonBox[
                    TooltipBox[
                    GraphicsBox[{{
                    GrayLevel[0], 
                    RectangleBox[{0, 0}]}, {
                    GrayLevel[0], 
                    RectangleBox[{1, -1}]}, {
                    RGBColor[0, 0, 1], 
                    RectangleBox[{0, -1}, {2, 1}]}}, DefaultBaseStyle -> 
                    "ColorSwatchGraphics", AspectRatio -> 1, Frame -> True, 
                    FrameStyle -> RGBColor[0., 0., 0.6666666666666666], 
                    FrameTicks -> None, PlotRangePadding -> None, ImageSize -> 
                    Dynamic[{Automatic, 1.35 CurrentValue["FontCapHeight"]/
                    AbsoluteCurrentValue[Magnification]}]], 
                    StyleBox[
                    RowBox[{"RGBColor", "[", 
                    RowBox[{"0", ",", "0", ",", "1"}], "]"}], NumberMarks -> 
                    False]], Appearance -> None, BaseStyle -> {}, 
                    BaselinePosition -> Baseline, DefaultBaseStyle -> {}, 
                    ButtonFunction :> With[{Typeset`box$ = EvaluationBox[]}, 
                    If[
                    Not[
                    AbsoluteCurrentValue["Deployed"]], 
                    SelectionMove[Typeset`box$, All, Expression]; 
                    FrontEnd`Private`$ColorSelectorInitialAlpha = 1; 
                    FrontEnd`Private`$ColorSelectorInitialColor = 
                    RGBColor[0, 0, 1]; 
                    FrontEnd`Private`$ColorSelectorUseMakeBoxes = True; 
                    MathLink`CallFrontEnd[
                    FrontEnd`AttachCell[Typeset`box$, 
                    FrontEndResource["RGBColorValueSelector"], {
                    0, {Left, Bottom}}, {Left, Top}, 
                    "ClosingActions" -> {
                    "SelectionDeparture", "ParentChanged", 
                    "EvaluatorQuit"}]]]], BaseStyle -> Inherited, Evaluator -> 
                    Automatic, Method -> "Preemptive"], 
                    RGBColor[0, 0, 1], Editable -> False, Selectable -> 
                    False]}], "]"}], ",", 
                    RowBox[{"Directive", "[", 
                    RowBox[{
                    RowBox[{"PointSize", "[", "0.004583333333333334`", "]"}], 
                    ",", 
                    RowBox[{"AbsoluteThickness", "[", "1.6`", "]"}], ",", 
                    InterpretationBox[
                    ButtonBox[
                    TooltipBox[
                    GraphicsBox[{{
                    GrayLevel[0], 
                    RectangleBox[{0, 0}]}, {
                    GrayLevel[0], 
                    RectangleBox[{1, -1}]}, {
                    RGBColor[1, 0, 1], 
                    RectangleBox[{0, -1}, {2, 1}]}}, DefaultBaseStyle -> 
                    "ColorSwatchGraphics", AspectRatio -> 1, Frame -> True, 
                    FrameStyle -> 
                    RGBColor[0.6666666666666666, 0., 0.6666666666666666], 
                    FrameTicks -> None, PlotRangePadding -> None, ImageSize -> 
                    Dynamic[{Automatic, 1.35 CurrentValue["FontCapHeight"]/
                    AbsoluteCurrentValue[Magnification]}]], 
                    StyleBox[
                    RowBox[{"RGBColor", "[", 
                    RowBox[{"1", ",", "0", ",", "1"}], "]"}], NumberMarks -> 
                    False]], Appearance -> None, BaseStyle -> {}, 
                    BaselinePosition -> Baseline, DefaultBaseStyle -> {}, 
                    ButtonFunction :> With[{Typeset`box$ = EvaluationBox[]}, 
                    If[
                    Not[
                    AbsoluteCurrentValue["Deployed"]], 
                    SelectionMove[Typeset`box$, All, Expression]; 
                    FrontEnd`Private`$ColorSelectorInitialAlpha = 1; 
                    FrontEnd`Private`$ColorSelectorInitialColor = 
                    RGBColor[1, 0, 1]; 
                    FrontEnd`Private`$ColorSelectorUseMakeBoxes = True; 
                    MathLink`CallFrontEnd[
                    FrontEnd`AttachCell[Typeset`box$, 
                    FrontEndResource["RGBColorValueSelector"], {
                    0, {Left, Bottom}}, {Left, Top}, 
                    "ClosingActions" -> {
                    "SelectionDeparture", "ParentChanged", 
                    "EvaluatorQuit"}]]]], BaseStyle -> Inherited, Evaluator -> 
                    Automatic, Method -> "Preemptive"], 
                    RGBColor[1, 0, 1], Editable -> False, Selectable -> 
                    False]}], "]"}], ",", 
                    RowBox[{"Directive", "[", 
                    RowBox[{
                    RowBox[{"PointSize", "[", "0.004583333333333334`", "]"}], 
                    ",", 
                    RowBox[{"AbsoluteThickness", "[", "1.6`", "]"}], ",", 
                    RowBox[{"Dashing", "[", 
                    RowBox[{"{", 
                    RowBox[{"0", ",", "Small"}], "}"}], "]"}], ",", 
                    InterpretationBox[
                    ButtonBox[
                    TooltipBox[
                    GraphicsBox[{{
                    GrayLevel[0], 
                    RectangleBox[{0, 0}]}, {
                    GrayLevel[0], 
                    RectangleBox[{1, -1}]}, {
                    RGBColor[0.5, 0, 0.5], 
                    RectangleBox[{0, -1}, {2, 1}]}}, DefaultBaseStyle -> 
                    "ColorSwatchGraphics", AspectRatio -> 1, Frame -> True, 
                    FrameStyle -> 
                    RGBColor[0.33333333333333337`, 0., 0.33333333333333337`], 
                    FrameTicks -> None, PlotRangePadding -> None, ImageSize -> 
                    Dynamic[{Automatic, 1.35 CurrentValue["FontCapHeight"]/
                    AbsoluteCurrentValue[Magnification]}]], 
                    StyleBox[
                    RowBox[{"RGBColor", "[", 
                    RowBox[{"0.5`", ",", "0", ",", "0.5`"}], "]"}], 
                    NumberMarks -> False]], Appearance -> None, 
                    BaseStyle -> {}, BaselinePosition -> Baseline, 
                    DefaultBaseStyle -> {}, ButtonFunction :> 
                    With[{Typeset`box$ = EvaluationBox[]}, 
                    If[
                    Not[
                    AbsoluteCurrentValue["Deployed"]], 
                    SelectionMove[Typeset`box$, All, Expression]; 
                    FrontEnd`Private`$ColorSelectorInitialAlpha = 1; 
                    FrontEnd`Private`$ColorSelectorInitialColor = 
                    RGBColor[0.5, 0, 0.5]; 
                    FrontEnd`Private`$ColorSelectorUseMakeBoxes = True; 
                    MathLink`CallFrontEnd[
                    FrontEnd`AttachCell[Typeset`box$, 
                    FrontEndResource["RGBColorValueSelector"], {
                    0, {Left, Bottom}}, {Left, Top}, 
                    "ClosingActions" -> {
                    "SelectionDeparture", "ParentChanged", 
                    "EvaluatorQuit"}]]]], BaseStyle -> Inherited, Evaluator -> 
                    Automatic, Method -> "Preemptive"], 
                    RGBColor[0.5, 0, 0.5], Editable -> False, Selectable -> 
                    False]}], "]"}], ",", 
                    RowBox[{"Directive", "[", 
                    RowBox[{
                    RowBox[{"PointSize", "[", "0.004583333333333334`", "]"}], 
                    ",", 
                    RowBox[{"AbsoluteThickness", "[", "1.6`", "]"}], ",", 
                    RowBox[{"Dashing", "[", 
                    RowBox[{"{", 
                    RowBox[{"0", ",", "Small"}], "}"}], "]"}], ",", 
                    InterpretationBox[
                    ButtonBox[
                    TooltipBox[
                    GraphicsBox[{{
                    GrayLevel[0], 
                    RectangleBox[{0, 0}]}, {
                    GrayLevel[0], 
                    RectangleBox[{1, -1}]}, {
                    RGBColor[0, 1, 0], 
                    RectangleBox[{0, -1}, {2, 1}]}}, DefaultBaseStyle -> 
                    "ColorSwatchGraphics", AspectRatio -> 1, Frame -> True, 
                    FrameStyle -> RGBColor[0., 0.6666666666666666, 0.], 
                    FrameTicks -> None, PlotRangePadding -> None, ImageSize -> 
                    Dynamic[{Automatic, 1.35 CurrentValue["FontCapHeight"]/
                    AbsoluteCurrentValue[Magnification]}]], 
                    StyleBox[
                    RowBox[{"RGBColor", "[", 
                    RowBox[{"0", ",", "1", ",", "0"}], "]"}], NumberMarks -> 
                    False]], Appearance -> None, BaseStyle -> {}, 
                    BaselinePosition -> Baseline, DefaultBaseStyle -> {}, 
                    ButtonFunction :> With[{Typeset`box$ = EvaluationBox[]}, 
                    If[
                    Not[
                    AbsoluteCurrentValue["Deployed"]], 
                    SelectionMove[Typeset`box$, All, Expression]; 
                    FrontEnd`Private`$ColorSelectorInitialAlpha = 1; 
                    FrontEnd`Private`$ColorSelectorInitialColor = 
                    RGBColor[0, 1, 0]; 
                    FrontEnd`Private`$ColorSelectorUseMakeBoxes = True; 
                    MathLink`CallFrontEnd[
                    FrontEnd`AttachCell[Typeset`box$, 
                    FrontEndResource["RGBColorValueSelector"], {
                    0, {Left, Bottom}}, {Left, Top}, 
                    "ClosingActions" -> {
                    "SelectionDeparture", "ParentChanged", 
                    "EvaluatorQuit"}]]]], BaseStyle -> Inherited, Evaluator -> 
                    Automatic, Method -> "Preemptive"], 
                    RGBColor[0, 1, 0], Editable -> False, Selectable -> 
                    False]}], "]"}], ",", 
                    RowBox[{"Directive", "[", 
                    RowBox[{
                    RowBox[{"PointSize", "[", "0.004583333333333334`", "]"}], 
                    ",", 
                    RowBox[{"AbsoluteThickness", "[", "1.6`", "]"}], ",", 
                    RowBox[{"Thickness", "[", "Large", "]"}], ",", 
                    RowBox[{"Dashing", "[", 
                    RowBox[{"{", 
                    RowBox[{"Small", ",", "Small"}], "}"}], "]"}], ",", 
                    InterpretationBox[
                    ButtonBox[
                    TooltipBox[
                    GraphicsBox[{{
                    GrayLevel[0], 
                    RectangleBox[{0, 0}]}, {
                    GrayLevel[0], 
                    RectangleBox[{1, -1}]}, {
                    GrayLevel[0.5], 
                    RectangleBox[{0, -1}, {2, 1}]}}, DefaultBaseStyle -> 
                    "ColorSwatchGraphics", AspectRatio -> 1, Frame -> True, 
                    FrameStyle -> GrayLevel[0.33333333333333337`], FrameTicks -> 
                    None, PlotRangePadding -> None, ImageSize -> 
                    Dynamic[{Automatic, 1.35 CurrentValue["FontCapHeight"]/
                    AbsoluteCurrentValue[Magnification]}]], 
                    StyleBox[
                    RowBox[{"GrayLevel", "[", "0.5`", "]"}], NumberMarks -> 
                    False]], Appearance -> None, BaseStyle -> {}, 
                    BaselinePosition -> Baseline, DefaultBaseStyle -> {}, 
                    ButtonFunction :> With[{Typeset`box$ = EvaluationBox[]}, 
                    If[
                    Not[
                    AbsoluteCurrentValue["Deployed"]], 
                    SelectionMove[Typeset`box$, All, Expression]; 
                    FrontEnd`Private`$ColorSelectorInitialAlpha = 1; 
                    FrontEnd`Private`$ColorSelectorInitialColor = 
                    GrayLevel[0.5]; 
                    FrontEnd`Private`$ColorSelectorUseMakeBoxes = True; 
                    MathLink`CallFrontEnd[
                    FrontEnd`AttachCell[Typeset`box$, 
                    FrontEndResource["GrayLevelColorValueSelector"], {
                    0, {Left, Bottom}}, {Left, Top}, 
                    "ClosingActions" -> {
                    "SelectionDeparture", "ParentChanged", 
                    "EvaluatorQuit"}]]]], BaseStyle -> Inherited, Evaluator -> 
                    Automatic, Method -> "Preemptive"], 
                    GrayLevel[0.5], Editable -> False, Selectable -> False]}],
                     "]"}]}], "}"}], ",", 
                 RowBox[{"{", 
                   
                   RowBox[{#, ",", #2, ",", #3, ",", #4, ",", #5, ",", #6, 
                    ",", #7}], "}"}], ",", 
                 RowBox[{"LegendMarkers", "\[Rule]", 
                   RowBox[{"{", 
                    RowBox[{
                    RowBox[{"{", 
                    RowBox[{"False", ",", "Automatic"}], "}"}], ",", 
                    RowBox[{"{", 
                    RowBox[{"False", ",", "Automatic"}], "}"}], ",", 
                    RowBox[{"{", 
                    RowBox[{"False", ",", "Automatic"}], "}"}], ",", 
                    RowBox[{"{", 
                    RowBox[{"False", ",", "Automatic"}], "}"}], ",", 
                    RowBox[{"{", 
                    RowBox[{"False", ",", "Automatic"}], "}"}], ",", 
                    RowBox[{"{", 
                    RowBox[{"False", ",", "Automatic"}], "}"}], ",", 
                    RowBox[{"{", 
                    RowBox[{"False", ",", "Automatic"}], "}"}]}], "}"}]}], 
                 ",", 
                 RowBox[{"Joined", "\[Rule]", 
                   RowBox[{"{", 
                    
                    RowBox[{
                    "True", ",", "True", ",", "True", ",", "True", ",", 
                    "True", ",", "True", ",", "True"}], "}"}]}], ",", 
                 RowBox[{"LabelStyle", "\[Rule]", 
                   RowBox[{"{", "}"}]}], ",", 
                 RowBox[{"LegendLayout", "\[Rule]", "\"Column\""}]}], 
               "]"}]& ), Editable -> True], TraditionalForm], 
          TraditionalForm]},
        "Legended",
        DisplayFunction->(GridBox[{{
            TagBox[
             ItemBox[
              PaneBox[
               TagBox[#, "SkipImageSizeLevel"], 
               Alignment -> {Center, Baseline}, BaselinePosition -> Baseline],
               DefaultBaseStyle -> "Labeled"], "SkipImageSizeLevel"], 
            ItemBox[#2, DefaultBaseStyle -> "LabeledLabel"]}}, 
          GridBoxAlignment -> {"Columns" -> {{Center}}, "Rows" -> {{Center}}},
           AutoDelete -> False, GridBoxItemSize -> Automatic, 
          BaselinePosition -> {1, 1}]& ),
        Editable->True,
        InterpretationFunction->(RowBox[{"Legended", "[", 
           RowBox[{#, ",", 
             RowBox[{"Placed", "[", 
               RowBox[{#2, ",", "After"}], "]"}]}], "]"}]& )]}
     },
     AutoDelete->False,
     GridBoxItemSize->{"Columns" -> {{Automatic}}, "Rows" -> {{Automatic}}}],
    "Grid"]}], "}"}]], "Output",
 CellChangeTimes->{3.807530663222929*^9, 3.809529716753345*^9, 
  3.8097730554944077`*^9, 3.8097732590027037`*^9, 3.809774056859745*^9, 
  3.812542870324945*^9, 3.815313199825078*^9, 3.8153945264988194`*^9, 
  3.815592187749453*^9, 3.8156534225112057`*^9, 3.8156538130113707`*^9, 
  3.815654239771495*^9, 3.815741117427638*^9, 3.8157415806395283`*^9, 
  3.81574222945438*^9},
 CellLabel->
  "Out[379]=",ExpressionUUID->"68f387cf-cbf8-4953-9a9f-9df95f446dd5"]
}, Open  ]],

Cell[CellGroupData[{

Cell[BoxData[
 RowBox[{"With", "[", 
  RowBox[{
   RowBox[{"{", 
    RowBox[{"exportdirectory", "=", 
     RowBox[{"SystemDialogInput", "[", "\"\<Directory\>\"", "]"}]}], "}"}], 
   ",", 
   RowBox[{
    RowBox[{
     RowBox[{"Export", "[", 
      RowBox[{
       RowBox[{"FileNameJoin", "[", 
        RowBox[{"{", 
         RowBox[{"exportdirectory", ",", 
          RowBox[{
           RowBox[{"#", "[", 
            RowBox[{"[", "1", "]"}], "]"}], "<>", 
           "\"\<Report202011.pdf\>\""}]}], "}"}], "]"}], ",", 
       RowBox[{"Quiet", "@", 
        RowBox[{
         RowBox[{"EpidemicCMEReport", "[", 
          RowBox[{
           RowBox[{"InfRiskScale", "\[Rule]", "1000"}], ",", 
           RowBox[{"InfScale", "\[Rule]", "100"}], ",", 
           RowBox[{"RemScale", "\[Rule]", "10"}]}], "]"}], "[", 
         RowBox[{"TimeConstrained", "[", 
          RowBox[{
           RowBox[{"Check", "[", 
            RowBox[{
             RowBox[{
              RowBox[{"EpidemicCME", "[", 
               RowBox[{"addedconstraints", "\[Rule]", 
                RowBox[{"{", 
                 RowBox[{
                 "1", "\[GreaterEqual]", "b", "\[GreaterEqual]", ".05"}], 
                 "}"}]}], "]"}], "[", "#", "]"}], ",", 
             RowBox[{
              RowBox[{"#", "[", 
               RowBox[{"[", "1", "]"}], "]"}], "<>", "\"\< error\>\""}]}], 
            "]"}], ",", "30", ",", 
           RowBox[{
            RowBox[{"#", "[", 
             RowBox[{"[", "1", "]"}], "]"}], "<>", "\"\< timeout\>\""}]}], 
          "]"}], "]"}]}]}], "]"}], "&"}], "/@", 
    RowBox[{"Cases", "[", 
     RowBox[{
      RowBox[{"Select", "[", 
       RowBox[{
        RowBox[{
         RowBox[{"EpidemicCMEData", "[", "]"}], "[", "GlobalData", "]"}], ",", 
        RowBox[{
         RowBox[{
          RowBox[{"#", "[", 
           RowBox[{"[", "5", "]"}], "]"}], "\[GreaterEqual]", 
          SuperscriptBox["10", "4"]}], "&"}]}], "]"}], ",", 
      RowBox[{"{", 
       RowBox[{
        RowBox[{"Alternatives", "@@", 
         RowBox[{"{", 
          RowBox[{
          "\"\<China\>\"", ",", "\"\<India\>\"", ",", 
           "\"\<United_Kingdom\>\"", ",", "\"\<France\>\"", ",", 
           "\"\<Italy\>\"", ",", "\"\<Spain\>\"", ",", "\"\<Germany\>\"", 
           ",", "\"\<Sweden\>\"", ",", "\"\<Russia\>\"", ",", 
           "\"\<United_States_of_America\>\"", ",", "\"\<Brazil\>\"", ",", 
           "\"\<Mexico\>\""}], "}"}]}], ",", "___"}], "}"}]}], "]"}]}]}], 
  "]"}]], "Input",
 CellChangeTimes->{{3.805368555561713*^9, 3.805368582426392*^9}, {
   3.805368700181192*^9, 3.8053687429267883`*^9}, {3.8053688615489902`*^9, 
   3.8053688701306257`*^9}, {3.805451227523217*^9, 3.805451241401936*^9}, {
   3.805451296451597*^9, 3.805451440568643*^9}, {3.805457346248251*^9, 
   3.8054573703382196`*^9}, {3.8054574816831217`*^9, 3.805457524649891*^9}, 
   3.8054577249108667`*^9, 3.805543554588228*^9, {3.805544098480363*^9, 
   3.80554411288509*^9}, {3.805806173153191*^9, 3.805806223007725*^9}, 
   3.80580634978393*^9, {3.8058064532548943`*^9, 3.805806458481503*^9}, 
   3.805811359368244*^9, {3.8058156892880507`*^9, 3.8058157061587067`*^9}, {
   3.805886281227439*^9, 3.805886401558918*^9}, {3.8058865179367723`*^9, 
   3.805886538604121*^9}, {3.8058868153463297`*^9, 3.805886817399968*^9}, {
   3.806081582998151*^9, 3.8060815907908783`*^9}, {3.80608162530898*^9, 
   3.80608163092869*^9}, {3.806081724759118*^9, 3.806081823322154*^9}, {
   3.8060842447683697`*^9, 3.8060842595599823`*^9}, {3.8061513214716873`*^9, 
   3.8061513227642384`*^9}, {3.806156314896894*^9, 3.8061563151869993`*^9}, 
   3.8065138028250313`*^9, 3.8069279627330103`*^9, {3.806928004412732*^9, 
   3.806928067300077*^9}, {3.8069281799822598`*^9, 3.806928181541857*^9}, {
   3.806929820187314*^9, 3.806929830589862*^9}, 3.807375937965846*^9, {
   3.807443174585496*^9, 3.8074432467526913`*^9}, {3.807445673497409*^9, 
   3.8074456765939217`*^9}, {3.807527870128751*^9, 3.807527919223077*^9}, 
   3.807528148503069*^9, {3.8075281897130013`*^9, 3.807528206334354*^9}, {
   3.8075282556226683`*^9, 3.8075282623164883`*^9}, 3.8075283450416803`*^9, 
   3.807528440742503*^9, {3.807528511551977*^9, 3.807528527152067*^9}, {
   3.8075285965466003`*^9, 3.80752859966676*^9}, 3.8075286483918133`*^9, {
   3.8075289961351147`*^9, 3.807528997684804*^9}, {3.807529120177217*^9, 
   3.8075291451270847`*^9}, {3.807529235723119*^9, 3.807529313154351*^9}, {
   3.807529359754299*^9, 3.80752936428918*^9}, {3.807529407123506*^9, 
   3.807529419189094*^9}, {3.8075294651930037`*^9, 3.80752946640773*^9}, 
   3.809774280231494*^9, {3.8153949663574247`*^9, 3.8153949753450823`*^9}, {
   3.815650075693323*^9, 3.81565008660898*^9}, {3.8156519799326153`*^9, 
   3.815651981165309*^9}, {3.81565214237285*^9, 3.8156521534134407`*^9}, 
   3.815652602226675*^9, 3.815654774869582*^9, 3.8156581788729362`*^9, {
   3.815742423246778*^9, 3.815742451517951*^9}, 3.815742727828288*^9},
 CellLabel->
  "In[381]:=",ExpressionUUID->"badf96d0-cfcc-4075-b730-42dd2a4bf3e0"],

Cell[BoxData[
 RowBox[{"{", 
  RowBox[{"\<\"/Users/dkf/Dropbox/Active \
Projects/EpidemicCMEModel/Paper/Figures/BrazilReport202011.pdf\"\>", 
   ",", "\<\"/Users/dkf/Dropbox/Active \
Projects/EpidemicCMEModel/Paper/Figures/ChinaReport202011.pdf\"\>", 
   ",", "\<\"/Users/dkf/Dropbox/Active \
Projects/EpidemicCMEModel/Paper/Figures/FranceReport202011.pdf\"\>", 
   ",", "\<\"/Users/dkf/Dropbox/Active \
Projects/EpidemicCMEModel/Paper/Figures/GermanyReport202011.pdf\"\>", 
   ",", "\<\"/Users/dkf/Dropbox/Active \
Projects/EpidemicCMEModel/Paper/Figures/IndiaReport202011.pdf\"\>", 
   ",", "\<\"/Users/dkf/Dropbox/Active \
Projects/EpidemicCMEModel/Paper/Figures/ItalyReport202011.pdf\"\>", 
   ",", "\<\"/Users/dkf/Dropbox/Active \
Projects/EpidemicCMEModel/Paper/Figures/MexicoReport202011.pdf\"\>", 
   ",", "\<\"/Users/dkf/Dropbox/Active \
Projects/EpidemicCMEModel/Paper/Figures/RussiaReport202011.pdf\"\>", 
   ",", "\<\"/Users/dkf/Dropbox/Active \
Projects/EpidemicCMEModel/Paper/Figures/SpainReport202011.pdf\"\>", 
   ",", "\<\"/Users/dkf/Dropbox/Active \
Projects/EpidemicCMEModel/Paper/Figures/SwedenReport202011.pdf\"\>", 
   ",", "\<\"/Users/dkf/Dropbox/Active \
Projects/EpidemicCMEModel/Paper/Figures/United_KingdomReport202011.pdf\"\>", 
   ",", "\<\"/Users/dkf/Dropbox/Active \
Projects/EpidemicCMEModel/Paper/Figures/United_States_of_AmericaReport202011.\
pdf\"\>"}], "}"}]], "Output",
 CellChangeTimes->{
  3.806928125553461*^9, 3.806928239798936*^9, 3.806929884217154*^9, 
   3.80737603125386*^9, 3.807443334919261*^9, 3.807445754588141*^9, 
   3.807528124561612*^9, 3.8075281615777273`*^9, {3.807528201943276*^9, 
   3.8075282195624933`*^9}, 3.807528282198358*^9, 3.807528563329934*^9, 
   3.807528613749321*^9, 3.807529457910191*^9, 3.8075295613883743`*^9, 
   3.809774435877047*^9, 3.815395171077005*^9, 3.815592374267674*^9, 
   3.815650166608151*^9, 3.815652264349367*^9, 3.815652731160943*^9, 
   3.8156549199255953`*^9, 3.8156582942637997`*^9, 3.815742571046153*^9, 
   3.815742828294765*^9},
 CellLabel->
  "Out[381]=",ExpressionUUID->"f4125f98-9820-45bf-bec5-0f14d3ce57ed"]
}, Open  ]]
}, Open  ]]
}, Open  ]]
},
WindowToolbars->"EditBar",
WindowSize->{1274, 1234},
WindowMargins->{{6, Automatic}, {Automatic, 2}},
PrintingCopies->1,
PrintingPageRange->{1, Automatic},
Magnification:>1.5 Inherited,
FrontEndVersion->"12.1 for Mac OS X x86 (64-bit) (June 9, 2020)",
StyleDefinitions->"Default.nb",
ExpressionUUID->"c31cae54-7464-4bc7-9c03-70b4e6d6c0ab"
]
(* End of Notebook Content *)

(* Internal cache information *)
(*CellTagsOutline
CellTagsIndex->{
 "eq:constraints"->{
  Cell[5633, 149, 6022, 118, 173, "DisplayFormulaNumbered",ExpressionUUID->"a542020f-cc02-44e8-a9fc-77e221dd232f",
   CellTags->"eq:constraints"]},
 "eq:maxentconst"->{
  Cell[21989, 511, 6683, 169, 322, "DisplayFormulaNumbered",ExpressionUUID->"03ddbd7a-93e3-4661-9de6-c1b6db738c25",
   CellTags->"eq:maxentconst"]}
 }
*)
(*CellTagsIndex
CellTagsIndex->{
 {"eq:constraints", 2193298, 44797},
 {"eq:maxentconst", 2193467, 44800}
 }
*)
(*NotebookFileOutline
Notebook[{
Cell[CellGroupData[{
Cell[580, 22, 221, 5, 238, "Title",ExpressionUUID->"3fd26665-c584-4518-96ae-caca5f7ad666"],
Cell[804, 29, 161, 3, 47, "Author",ExpressionUUID->"bc5dd66e-6f87-4e9c-97e8-27215518a431"],
Cell[CellGroupData[{
Cell[990, 36, 257, 4, 101, "Section",ExpressionUUID->"76041ec7-b172-4948-9272-cbd25fa0f137"],
Cell[CellGroupData[{
Cell[1272, 44, 234, 4, 81, "Subsection",ExpressionUUID->"a6b30896-4a5e-4def-a318-815af3595059"],
Cell[1509, 50, 2162, 54, 161, "Text",ExpressionUUID->"ef2a72c0-e19a-41b7-865e-d05d53a6c133"],
Cell[3674, 106, 1093, 27, 54, "Text",ExpressionUUID->"bff74842-4caf-4a1e-a42b-9735015ecd90",
 InitializationCell->True],
Cell[4770, 135, 860, 12, 53, "Text",ExpressionUUID->"5cb14ee9-06d9-4cf7-980e-f95fbf67d0e1"],
Cell[5633, 149, 6022, 118, 173, "DisplayFormulaNumbered",ExpressionUUID->"a542020f-cc02-44e8-a9fc-77e221dd232f",
 CellTags->"eq:constraints"],
Cell[11658, 269, 2750, 52, 125, "Text",ExpressionUUID->"ffc7da0e-9af2-4b7a-9e71-d7bd115ddc51"],
Cell[14411, 323, 2526, 61, 231, "Text",ExpressionUUID->"dec1f320-fede-4d48-af0d-b1dffc455ebc"],
Cell[16940, 386, 1609, 37, 90, "Text",ExpressionUUID->"37bb53b0-243d-48d0-bb3d-42ea7116729a"]
}, Open  ]]
}, Open  ]],
Cell[CellGroupData[{
Cell[18598, 429, 180, 3, 101, "Section",ExpressionUUID->"1c4f2108-b54f-482d-86de-611b3be28325"],
Cell[CellGroupData[{
Cell[18803, 436, 256, 4, 81, "Subsection",ExpressionUUID->"48528a7d-3c1b-45c1-8657-35df16b5be05"],
Cell[19062, 442, 540, 9, 122, "Text",ExpressionUUID->"46f9a712-9624-4463-93a7-0b9742f043ee"],
Cell[19605, 453, 2381, 56, 201, "Text",ExpressionUUID->"4eb923ef-3ab2-48c8-b274-4ad46d79d83f"],
Cell[21989, 511, 6683, 169, 322, "DisplayFormulaNumbered",ExpressionUUID->"03ddbd7a-93e3-4661-9de6-c1b6db738c25",
 CellTags->"eq:maxentconst"],
Cell[28675, 682, 870, 25, 54, "Text",ExpressionUUID->"5ea0c7b0-5535-4fb1-8136-e6560315d251"],
Cell[29548, 709, 2511, 72, 125, "Text",ExpressionUUID->"62417e91-b481-4fa8-8a1c-251d2806f9e3"],
Cell[32062, 783, 302, 7, 53, "Text",ExpressionUUID->"f0ee2a20-b13d-43ec-a136-53630919823c"]
}, Open  ]]
}, Open  ]],
Cell[CellGroupData[{
Cell[32413, 796, 163, 3, 101, "Section",ExpressionUUID->"ca045e55-6811-41e8-84d7-6235b3d4d4b8"],
Cell[32579, 801, 893, 24, 90, "Text",ExpressionUUID->"c62bd846-4fc6-44c6-8620-df4be77251c7"],
Cell[33475, 827, 855, 29, 74, "DisplayFormulaNumbered",ExpressionUUID->"faeaca64-b123-44d6-8afd-63a3d2d2fc58"],
Cell[CellGroupData[{
Cell[34355, 860, 595, 17, 46, "Input",ExpressionUUID->"6712a689-3e22-49fc-b432-c2f251e6e829"],
Cell[34953, 879, 911, 27, 90, "Output",ExpressionUUID->"a3ba04ab-f7dc-42f8-ae16-c8f5070dd820"]
}, Open  ]],
Cell[35879, 909, 178, 3, 53, "Text",ExpressionUUID->"48f9b252-cb81-4776-8b4a-48464fd9f3c7"],
Cell[CellGroupData[{
Cell[36082, 916, 563, 15, 46, "Input",ExpressionUUID->"693afac7-1b17-4bc1-9714-5d92651e3f20"],
Cell[36648, 933, 899, 27, 90, "Output",ExpressionUUID->"e02ea9f2-9fc6-466d-96b4-285aae2d3999"]
}, Open  ]],
Cell[37562, 963, 455, 12, 54, "Text",ExpressionUUID->"0c915f94-e7ae-492f-b430-4aa970e9b162"],
Cell[CellGroupData[{
Cell[38042, 979, 329, 7, 46, "Input",ExpressionUUID->"6df92207-52bc-475a-94c1-470e66e47b17"],
Cell[38374, 988, 1724, 53, 129, "Output",ExpressionUUID->"a466e23f-f02c-4050-acea-d8937f874f4a"]
}, Open  ]],
Cell[40113, 1044, 267, 6, 53, "Text",ExpressionUUID->"f2b44272-d75e-4214-930e-a9a7865fc873"],
Cell[CellGroupData[{
Cell[40405, 1054, 1283, 29, 68, "Input",ExpressionUUID->"0ffaa460-1e4e-4c56-98c6-d18631741933"],
Cell[41691, 1085, 3006, 86, 234, "Output",ExpressionUUID->"a283482c-e104-4435-9057-d896bf967818"]
}, Open  ]],
Cell[44712, 1174, 917, 24, 94, "Text",ExpressionUUID->"649532d1-1d22-4d31-b15f-466e79a622f0"],
Cell[45632, 1200, 214, 5, 53, "Text",ExpressionUUID->"f3e0d059-87b9-4097-9fda-dd9c5f6dcfd2"],
Cell[CellGroupData[{
Cell[45871, 1209, 454, 13, 49, "Input",ExpressionUUID->"c60d89fd-6cd8-4382-a1f9-bf3ea0382390"],
Cell[46328, 1224, 197, 4, 68, "Output",ExpressionUUID->"ceaef258-fcd6-4096-b132-fe1dec924e53"]
}, Open  ]]
}, Closed]],
Cell[CellGroupData[{
Cell[46574, 1234, 163, 3, 78, "Section",ExpressionUUID->"3a897c89-2b95-4c8a-b627-9e1a6b493db1"],
Cell[CellGroupData[{
Cell[46762, 1241, 184, 3, 81, "Subsection",ExpressionUUID->"b49f53b4-00f8-4cfa-b0f5-03a8834cfac3"],
Cell[46949, 1246, 868, 17, 192, "Text",ExpressionUUID->"9a72997e-5b6b-4be6-b4f0-262449403270"],
Cell[47820, 1265, 289, 6, 88, "Text",ExpressionUUID->"dadba1c0-3392-4612-9dd4-c2d86cecbcf0"]
}, Closed]],
Cell[CellGroupData[{
Cell[48146, 1276, 308, 5, 55, "Subsection",ExpressionUUID->"f88ed301-fb1c-49cb-8b31-248b713859d7"],
Cell[48457, 1283, 15072, 382, 1327, "Input",ExpressionUUID->"cd36b828-efc2-4ea3-a901-6941df0f5715",
 InitializationCell->True],
Cell[CellGroupData[{
Cell[63554, 1669, 1027, 24, 84, "Input",ExpressionUUID->"896bd956-9b06-445d-91c0-014140d56e68"],
Cell[64584, 1695, 11558, 284, 198, "Output",ExpressionUUID->"f80d4879-9c5e-4f79-8460-59246ee2be18"]
}, Closed]],
Cell[76157, 1982, 23667, 385, 442, "Input",ExpressionUUID->"786e65c9-348e-4a7c-83af-cae7282e62eb",
 InitializationCell->True]
}, Open  ]],
Cell[CellGroupData[{
Cell[99861, 2372, 281, 4, 81, "Subsection",ExpressionUUID->"dbd7d667-08b4-4352-b459-248c5eb88f15"],
Cell[100145, 2378, 185, 3, 53, "Text",ExpressionUUID->"f4da07a6-dfe9-4ac1-b9e2-78b013bd0387"],
Cell[100333, 2383, 852, 17, 195, "Input",ExpressionUUID->"1712506c-690b-4edf-8022-dddf7b0ce905",
 InitializationCell->True],
Cell[CellGroupData[{
Cell[101210, 2404, 210, 3, 46, "Input",ExpressionUUID->"12205d32-1c55-4c84-9613-b49de038a54b"],
Cell[101423, 2409, 219, 4, 52, "Output",ExpressionUUID->"cd07da61-3c74-44a0-ba8b-190de8604b0e"]
}, Open  ]],
Cell[CellGroupData[{
Cell[101679, 2418, 532, 10, 46, "Input",ExpressionUUID->"457b376a-0d43-468d-ba7d-f043d10b807c"],
Cell[102214, 2430, 3319, 59, 256, "Output",ExpressionUUID->"f305b338-87e8-4700-ba99-db6cbdc78c85"]
}, Open  ]]
}, Open  ]],
Cell[CellGroupData[{
Cell[105582, 2495, 154, 3, 81, "Subsection",ExpressionUUID->"0bfecdbf-27b8-4e56-aa0e-baec5c48a58e"],
Cell[CellGroupData[{
Cell[105761, 2502, 2730, 51, 147, "Input",ExpressionUUID->"c2d4cbf2-e688-491c-be1a-9049799a6163"],
Cell[108494, 2555, 2596, 39, 52, "Output",ExpressionUUID->"87ca321e-2e07-4c4a-89fe-c8b35de108f6"]
}, Open  ]],
Cell[CellGroupData[{
Cell[111127, 2599, 731, 13, 46, "Input",ExpressionUUID->"c0aefc1a-d46d-41c6-987b-de10630e6476"],
Cell[111861, 2614, 2492, 53, 132, "Output",ExpressionUUID->"2e4d0d10-d45f-4bdc-8bd6-f85314874c90"]
}, Open  ]]
}, Open  ]]
}, Open  ]],
Cell[CellGroupData[{
Cell[114414, 2674, 158, 3, 101, "Section",ExpressionUUID->"51e8e1a5-bfe1-4a85-8844-f09c12a8aace"],
Cell[CellGroupData[{
Cell[114597, 2681, 339, 5, 81, "Subsection",ExpressionUUID->"8e11a448-da0d-46cc-9b48-cd5fd6a0722c"],
Cell[114939, 2688, 217, 4, 53, "Text",ExpressionUUID->"d0e8eb55-e9db-4886-b0e9-40fdf6488823"],
Cell[115159, 2694, 19197, 356, 933, "Input",ExpressionUUID->"6d356968-1a31-470c-b514-63025ced1fbd",
 InitializationCell->True],
Cell[CellGroupData[{
Cell[134381, 3054, 1062, 26, 119, "Input",ExpressionUUID->"8865e712-69be-4290-b90c-39e4e4766cc5"],
Cell[135446, 3082, 5491, 123, 228, "Output",ExpressionUUID->"f1efd4c1-c49e-407c-99d0-b470f8647e3a"]
}, Open  ]],
Cell[140952, 3208, 34016, 692, 2553, "Input",ExpressionUUID->"03f3c832-6f91-4eff-a511-1c5585334da2",
 InitializationCell->True],
Cell[174971, 3902, 10495, 162, 288, "Input",ExpressionUUID->"8f139656-6505-4604-8506-145588fe6896",
 InitializationCell->True],
Cell[CellGroupData[{
Cell[185491, 4068, 1301, 31, 119, "Input",ExpressionUUID->"cd68916f-fcd9-499b-a386-63a0cfc25542"],
Cell[186795, 4101, 113106, 2327, 569, "Output",ExpressionUUID->"4417f447-4d16-4121-8d28-d61d3bfe0049"]
}, Open  ]],
Cell[299916, 6431, 186, 4, 46, "Input",ExpressionUUID->"9a33f5f1-2bd9-443d-b5ba-d50cee79d073"],
Cell[300105, 6437, 984, 21, 158, "Text",ExpressionUUID->"79600602-79b2-40a2-9d70-859afd1c3aa0"],
Cell[301092, 6460, 1740, 43, 181, "Text",ExpressionUUID->"a87c9a2d-8016-48db-b1de-1638424e5110"],
Cell[302835, 6505, 730, 12, 122, "Text",ExpressionUUID->"20765604-5ab8-41c7-b286-cc3c2d60167b"],
Cell[303568, 6519, 1870, 48, 209, "Text",ExpressionUUID->"1f3d180f-a9b9-45e4-a459-eb70ae59400f",
 InitializationCell->True]
}, Open  ]],
Cell[CellGroupData[{
Cell[305475, 6572, 286, 4, 81, "Subsection",ExpressionUUID->"1c69d3e0-6532-4f35-b80a-e94716b98345"],
Cell[CellGroupData[{
Cell[305786, 6580, 173, 3, 67, "Subsubsection",ExpressionUUID->"efe16f3a-28e6-4452-be8b-0af39b014279"],
Cell[305962, 6585, 231, 6, 53, "Text",ExpressionUUID->"e92fa2a3-a360-4797-8df4-62ca0ce5f4e2"],
Cell[306196, 6593, 881, 20, 133, "Input",ExpressionUUID->"5d5dd55e-9959-4cb5-9ae3-e84a1477f29e",
 InitializationCell->True],
Cell[307080, 6615, 200, 3, 53, "Text",ExpressionUUID->"b02fef4e-2085-418f-bf19-4c924b4248f9"],
Cell[307283, 6620, 175, 3, 53, "Text",ExpressionUUID->"d217cc57-443b-4b66-8d4e-6265a610e77c"],
Cell[307461, 6625, 32586, 545, 1218, "Input",ExpressionUUID->"7741743d-ad47-4f46-ae3d-7d0fed9b9101",
 InitializationCell->True],
Cell[CellGroupData[{
Cell[340072, 7174, 409, 9, 46, "Input",ExpressionUUID->"19d19bb7-fe56-4c8d-b6c3-c365cf8e7186"],
Cell[340484, 7185, 4142, 88, 444, "Output",ExpressionUUID->"803659ca-a82d-4e21-a543-f095796dd0f5"]
}, Closed]],
Cell[CellGroupData[{
Cell[344663, 7278, 393, 9, 38, "Input",ExpressionUUID->"119851c7-ce6a-4dbe-8353-012d1a5e5db8"],
Cell[345059, 7289, 6098, 88, 735, "Output",ExpressionUUID->"dc73eb97-d2bf-4069-88cf-f14b55aa6e66"]
}, Closed]]
}, Closed]]
}, Open  ]],
Cell[CellGroupData[{
Cell[351218, 7384, 175, 3, 81, "Subsection",ExpressionUUID->"c396cbdd-d33f-4304-8520-a611cbb6f89d"],
Cell[351396, 7389, 194, 3, 53, "Text",ExpressionUUID->"1a80544d-c10c-4725-aed5-fcc0d71d8606"],
Cell[CellGroupData[{
Cell[351615, 7396, 890, 18, 133, "Input",ExpressionUUID->"c9fb0889-683e-494c-9f31-2c752e01136a",
 InitializationCell->True],
Cell[352508, 7416, 459, 8, 52, "Output",ExpressionUUID->"ad1b2d11-2be2-4893-b248-971b30247e32"]
}, Open  ]],
Cell[352982, 7427, 198, 3, 53, "Text",ExpressionUUID->"dce80d6d-ae17-4a11-9d5f-70105cdc137e"],
Cell[CellGroupData[{
Cell[353205, 7434, 233, 4, 46, "Input",ExpressionUUID->"1c7dd3b1-e164-44a4-a77c-744774e8144f"],
Cell[353441, 7440, 767, 13, 84, "Output",ExpressionUUID->"6e279c25-a4e5-4526-8459-250ce09379a5"]
}, Open  ]],
Cell[354223, 7456, 172, 3, 53, "Text",ExpressionUUID->"a81d5d3a-3cdd-4a29-9900-932c7c2f95ad"],
Cell[CellGroupData[{
Cell[354420, 7463, 1814, 41, 226, "Input",ExpressionUUID->"1dfa186e-41d8-4504-b824-963cef3e5e3d",
 InitializationCell->True],
Cell[356237, 7506, 6537, 99, 890, "Output",ExpressionUUID->"80ae09b5-1003-45c0-876b-dafc36be11b5"]
}, Open  ]],
Cell[CellGroupData[{
Cell[362811, 7610, 263, 4, 46, "Input",ExpressionUUID->"8e08a438-a274-423e-9d8b-cfa09b043dbd"],
Cell[363077, 7616, 338, 5, 52, "Output",ExpressionUUID->"2f369a65-63bf-472e-a6c0-2dce1959e0e2"]
}, Open  ]],
Cell[CellGroupData[{
Cell[363452, 7626, 226, 4, 67, "Subsubsection",ExpressionUUID->"10171da5-db40-4bff-afb4-4d85f403e05b"],
Cell[363681, 7632, 457, 12, 46, "Input",ExpressionUUID->"ea2e022d-2c64-4e05-b847-1f4395ac29af"],
Cell[CellGroupData[{
Cell[364163, 7648, 1544, 28, 78, "Input",ExpressionUUID->"705acf88-cd26-4815-9308-6c6c4c41c67d"],
Cell[365710, 7678, 138990, 2805, 579, "Output",ExpressionUUID->"0af2bba9-93ca-43d2-96a8-879fdbe10e91"]
}, Open  ]]
}, Open  ]]
}, Open  ]],
Cell[CellGroupData[{
Cell[504761, 10490, 251, 4, 81, "Subsection",ExpressionUUID->"e26e2a30-3a7a-4092-98f7-3058472ead27"],
Cell[505015, 10496, 4056, 87, 350, "Input",ExpressionUUID->"8d83f6db-9704-448c-bc64-0263ca467fc2",
 InitializationCell->True]
}, Closed]],
Cell[CellGroupData[{
Cell[509108, 10588, 194, 3, 55, "Subsection",ExpressionUUID->"b9c5d6b1-283f-4dc8-b874-7a1dc1aa0c60"],
Cell[CellGroupData[{
Cell[509327, 10595, 2185, 52, 140, "Input",ExpressionUUID->"fb282e6b-f91e-43a7-8c5c-247a5d3133ad"],
Cell[511515, 10649, 21099, 455, 5776, "Output",ExpressionUUID->"f38f4f7d-f4ae-468a-bdcc-5a353cbf836b"]
}, Closed]]
}, Closed]],
Cell[CellGroupData[{
Cell[532663, 11110, 688, 14, 55, "Subsection",ExpressionUUID->"1c64ef12-4484-4767-b483-2312ce74b3e3"],
Cell[CellGroupData[{
Cell[533376, 11128, 2232, 49, 146, "Input",ExpressionUUID->"bebd6366-1ba7-4d6a-95a9-8a1658bb14b1"],
Cell[535611, 11179, 794, 13, 52, "Output",ExpressionUUID->"d55eebc1-2b57-4f4a-a303-ac48e0dd1b0a"]
}, Open  ]],
Cell[CellGroupData[{
Cell[536442, 11197, 379, 9, 46, "Input",ExpressionUUID->"6136ae36-0228-47a4-bf20-b0d9d7551ebe"],
Cell[536824, 11208, 1124, 17, 115, "Output",ExpressionUUID->"7707475a-841c-4b10-a815-701ce146af5b"]
}, Open  ]],
Cell[CellGroupData[{
Cell[537985, 11230, 636, 14, 46, "Input",ExpressionUUID->"27e6d7a0-c8f1-423a-9458-908a0cdebbb9"],
Cell[538624, 11246, 577, 9, 52, "Output",ExpressionUUID->"39a1b293-e914-40c8-98c5-afb0d2bd1e4b"]
}, Open  ]],
Cell[CellGroupData[{
Cell[539238, 11260, 331, 7, 46, "Input",ExpressionUUID->"c20a66d5-7207-436a-8534-c5ce7870073a"],
Cell[539572, 11269, 387, 7, 52, "Output",ExpressionUUID->"048433db-4b6c-422b-9e52-3bdcdac98b21"]
}, Open  ]],
Cell[CellGroupData[{
Cell[539996, 11281, 290, 6, 46, "Input",ExpressionUUID->"0de3f08f-6e2f-4049-998c-8d1a894c4e53"],
Cell[540289, 11289, 1180, 28, 116, "Output",ExpressionUUID->"23ddef7d-496c-42f0-b92c-e2ce9c3dc589"]
}, Open  ]],
Cell[CellGroupData[{
Cell[541506, 11322, 2529, 54, 176, "Input",ExpressionUUID->"461c1767-f7e2-4573-b0e5-9e1bb631123f"],
Cell[544038, 11378, 230, 5, 52, "Output",ExpressionUUID->"f26be38e-3c8e-479e-a67a-b86fe98775a3"]
}, Open  ]],
Cell[CellGroupData[{
Cell[544305, 11388, 429, 10, 46, "Input",ExpressionUUID->"4966c4eb-f3e6-41c8-92c1-33b019dce025"],
Cell[544737, 11400, 274, 5, 52, "Output",ExpressionUUID->"08facceb-0ed4-4618-a69f-9e1d04879c85"]
}, Open  ]],
Cell[CellGroupData[{
Cell[545048, 11410, 687, 15, 46, "Input",ExpressionUUID->"6ca0ac87-886a-431e-9b91-0e14f3f84475"],
Cell[545738, 11427, 173, 3, 52, "Output",ExpressionUUID->"af777b53-e061-4a76-8f49-05d1fee22978"]
}, Open  ]],
Cell[CellGroupData[{
Cell[545948, 11435, 2578, 55, 176, "Input",ExpressionUUID->"1aecdabc-7a68-4624-b8a5-f8f51a55cf0a"],
Cell[548529, 11492, 252, 5, 52, "Output",ExpressionUUID->"12645ecd-06d7-4719-ba05-9c1fe815ff43"]
}, Open  ]],
Cell[CellGroupData[{
Cell[548818, 11502, 477, 10, 46, "Input",ExpressionUUID->"732800f4-13b9-44d1-a0c1-a8d0e82ea5d4"],
Cell[549298, 11514, 190, 3, 52, "Output",ExpressionUUID->"d06a3751-e4af-474f-9ccd-e042bfc14efd"]
}, Open  ]],
Cell[CellGroupData[{
Cell[549525, 11522, 735, 15, 46, "Input",ExpressionUUID->"e723a9dd-7b6e-4e18-8f27-9c1b92823d50"],
Cell[550263, 11539, 197, 3, 52, "Output",ExpressionUUID->"afe39947-da59-460c-8746-15912c5e09da"]
}, Open  ]]
}, Open  ]],
Cell[CellGroupData[{
Cell[550509, 11548, 324, 5, 81, "Subsection",ExpressionUUID->"edfbf033-01d9-4b93-b9c5-3fc07fd2eabd"],
Cell[550836, 11555, 1130, 28, 195, "Input",ExpressionUUID->"c685cf4b-2155-44d1-942b-1ec4f26ddd18",
 InitializationCell->True],
Cell[551969, 11585, 3959, 81, 319, "Input",ExpressionUUID->"8cd6b259-0bca-4fd7-810a-8c8dab61d800",
 InitializationCell->True],
Cell[CellGroupData[{
Cell[555953, 11670, 214, 4, 67, "Subsubsection",ExpressionUUID->"cdab8856-8865-4064-a3be-ef1b61f7fec0"],
Cell[556170, 11676, 424, 8, 88, "Text",ExpressionUUID->"3e0ac390-121d-4a07-af19-a84037205836"],
Cell[CellGroupData[{
Cell[556619, 11688, 1307, 27, 73, "Input",ExpressionUUID->"41f10e94-6183-4c67-ae6b-88eb6b3fe8fb"],
Cell[557929, 11717, 9483, 257, 376, "Output",ExpressionUUID->"bed19090-c245-490d-91ba-6b0c2d3838f3"]
}, Open  ]],
Cell[CellGroupData[{
Cell[567449, 11979, 1355, 27, 73, "Input",ExpressionUUID->"192fc774-a6b4-4c9b-8375-a564f1cd8995"],
Cell[568807, 12008, 9116, 257, 376, "Output",ExpressionUUID->"1488a3d2-ad5e-406b-99a2-eae68cc2bbf9"]
}, Open  ]],
Cell[CellGroupData[{
Cell[577960, 12270, 1407, 28, 73, "Input",ExpressionUUID->"0acffc57-b98c-4d1f-8cd7-48ac90ed5d5e"],
Cell[579370, 12300, 9073, 255, 359, "Output",ExpressionUUID->"e358a547-9e3a-4f2d-97e2-9e73d41c5989"]
}, Open  ]]
}, Open  ]],
Cell[CellGroupData[{
Cell[588492, 12561, 186, 3, 67, "Subsubsection",ExpressionUUID->"4c471e9e-9f27-4adb-b321-2fde3e485763"],
Cell[588681, 12566, 221, 4, 53, "Text",ExpressionUUID->"76af77e3-7484-4100-8824-dca1c7f851c1"],
Cell[CellGroupData[{
Cell[588927, 12574, 2231, 44, 140, "Input",ExpressionUUID->"10da0f6c-c353-4ac4-b878-fd00df0b0f60"],
Cell[591161, 12620, 10928, 212, 92, "Output",ExpressionUUID->"00b60cf7-bca8-4ae8-bf6b-70dc35ab9cd7"]
}, Open  ]],
Cell[CellGroupData[{
Cell[602126, 12837, 377, 9, 46, "Input",ExpressionUUID->"01c0433d-793e-415b-afaf-760302d42616"],
Cell[602506, 12848, 25618, 461, 356, "Output",ExpressionUUID->"32d39011-2a84-4262-9e5b-6140554ca04a"]
}, Open  ]],
Cell[CellGroupData[{
Cell[628161, 13314, 212, 3, 46, "Input",ExpressionUUID->"8aff1f81-7381-4b7d-bc2f-f9e4edaaa5cf"],
Cell[628376, 13319, 167, 2, 52, "Output",ExpressionUUID->"cb0254cd-d82f-448d-b0ee-393ff6515475"]
}, Open  ]],
Cell[CellGroupData[{
Cell[628580, 13326, 1869, 42, 171, "Input",ExpressionUUID->"6042e0b7-001e-45eb-85f3-85989ea02af5"],
Cell[630452, 13370, 4032, 73, 351, "Output",ExpressionUUID->"eb4702ef-5462-4833-b2c4-59a89dc697c5"]
}, Open  ]],
Cell[CellGroupData[{
Cell[634521, 13448, 2684, 68, 140, "Input",ExpressionUUID->"fd71b139-c53b-4474-af86-63683b118fc6"],
Cell[637208, 13518, 2260, 49, 448, "Output",ExpressionUUID->"e41a45ea-8479-461d-b63a-0bcf9ae7fa07"]
}, Open  ]],
Cell[CellGroupData[{
Cell[639505, 13572, 1292, 26, 78, "Input",ExpressionUUID->"929d1f23-c9b0-43fc-a9fc-e7c996ee575d"],
Cell[640800, 13600, 5692, 124, 355, "Output",ExpressionUUID->"9a08834e-95be-45d4-b0f9-5289d717efd0"]
}, Open  ]],
Cell[CellGroupData[{
Cell[646529, 13729, 1345, 27, 109, "Input",ExpressionUUID->"bc405d23-f751-4497-8358-a19076286e57"],
Cell[647877, 13758, 6315, 129, 355, "Output",ExpressionUUID->"011506fd-99aa-4164-a6b0-3d640d06dbd1"]
}, Open  ]],
Cell[654207, 13890, 163, 3, 53, "Text",ExpressionUUID->"ce54f692-7b96-4587-9360-206a249e4e94"],
Cell[CellGroupData[{
Cell[654395, 13897, 2719, 70, 140, "Input",ExpressionUUID->"eaccaa0e-a139-476d-8721-694b92c04d83"],
Cell[657117, 13969, 2275, 50, 496, "Output",ExpressionUUID->"eeb307cf-6cbe-45a4-b62e-3aa88ae18383"]
}, Open  ]],
Cell[659407, 14022, 213, 4, 53, "Text",ExpressionUUID->"d1458ecf-aec3-4a4a-94bc-85d73443fde9"],
Cell[CellGroupData[{
Cell[659645, 14030, 2762, 70, 140, "Input",ExpressionUUID->"e7b09baa-d1c8-477f-b010-f2dee47530ca"],
Cell[662410, 14102, 2035, 46, 416, "Output",ExpressionUUID->"b7dbe1a6-9a00-413d-9b8e-8f3aaa3d7c59"]
}, Open  ]],
Cell[CellGroupData[{
Cell[664482, 14153, 1457, 31, 109, "Input",ExpressionUUID->"dc98552c-5a2d-417a-a91c-7c6c7b81ecf5"],
Cell[665942, 14186, 3394, 77, 355, "Output",ExpressionUUID->"f80bb2f8-b9d5-4153-87bd-38f43d72e7d6"]
}, Open  ]]
}, Closed]]
}, Open  ]]
}, Open  ]],
Cell[CellGroupData[{
Cell[669409, 14271, 215, 4, 101, "Section",ExpressionUUID->"d9c5dbeb-abce-4085-9272-00dfc11b3ffd"],
Cell[CellGroupData[{
Cell[669649, 14279, 2464, 59, 207, "Input",ExpressionUUID->"89f0622d-42b2-4c34-aeb3-99b98db9c133"],
Cell[672116, 14340, 1513508, 30291, 519, "Output",ExpressionUUID->"68f387cf-cbf8-4953-9a9f-9df95f446dd5"]
}, Open  ]],
Cell[CellGroupData[{
Cell[2185661, 44636, 5030, 101, 272, "Input",ExpressionUUID->"badf96d0-cfcc-4075-b730-42dd2a4bf3e0"],
Cell[2190694, 44739, 2105, 38, 456, "Output",ExpressionUUID->"f4125f98-9820-45bf-bec5-0f14d3ce57ed"]
}, Open  ]]
}, Open  ]]
}, Open  ]]
}
]
*)
```
